## Supplementary material for "Characterization of shared and ancestry-specific signals driving complex traits using multi-ancestry fine-mapping": susiex_nc3.cs80.cs

```
CS_ID	SNP	BP	REF_ALLELE	ALT_ALLELE	REF_FRQ	BETA	SE	-LOG10P	CS_PIP	OVRL_PIP
1	chr22:43928850:C:T	43928850	T,T	C,C	1,1	inf,inf	inf,inf	26.0969,1.7682	0.711875	0.711884
1	chr22:43928975:G:A	43928975	A,A	G,G	1,1	inf,inf	inf,inf	25.99,1.40962	0.2881	0.28812
2	chr22:44389473:G:A	44389473	NA,A	NA,G	NA,1	NA,inf	NA,inf	NA,3.23908	0.0263376	0.0520972
2	chr22:44054717:G:A	44054717	NA,A	NA,G	NA,1	NA,inf	NA,inf	NA,2.85607	0.0165199	0.0327567
2	chr22:44419859:C:T	44419859	NA,T	NA,C	NA,1	NA,inf	NA,inf	NA,2.98593	0.0149631	0.029523
2	chr22:44054169:G:T	44054169	NA,T	NA,G	NA,1	NA,inf	NA,inf	NA,2.68773	0.0119395	0.02373
2	chr22:44071910:C:G	44071910	NA,G	NA,C	NA,1	NA,inf	NA,inf	NA,2.6361	0.0105223	0.0209461
2	chr22:43597546:T:C	43597546	C,NA	T,NA	1,NA	-inf,NA	inf,NA	3.30597,NA	0.0100806	0.0200828
2	chr22:44414647:G:C	44414647	NA,C	NA,G	NA,1	NA,inf	NA,inf	NA,2.66171	0.00923327	0.0183468
2	chr22:44420237:A:C	44420237	NA,C	NA,A	NA,1	NA,inf	NA,inf	NA,2.65945	0.00878694	0.0173413
2	chr22:44420135:G:A	44420135	NA,A	NA,G	NA,1	NA,inf	NA,inf	NA,2.64239	0.00820449	0.0162398
2	chr22:44420283:A:G	44420283	NA,G	NA,A	NA,1	NA,inf	NA,inf	NA,2.61785	0.00810976	0.0160118
2	chr22:44420224:A:G	44420224	NA,G	NA,A	NA,1	NA,inf	NA,inf	NA,2.6157	0.0080855	0.0159641
2	chr22:43750399:G:C	43750399	C,NA	G,NA	1,NA	-inf,NA	inf,NA	3.34261,NA	0.00802821	0.01601
2	chr22:44251343:G:T	44251343	T,T	G,G	1,1	-inf,-inf	inf,inf	0.987112,1.31662	0.00796816	0.0158977
2	chr22:44419237:A:G	44419237	NA,G	NA,A	NA,1	NA,inf	NA,inf	NA,2.53902	0.00698493	0.0138019
2	chr22:44278602:GA:G	44278602	G,G	GA,GA	1,1	-inf,inf	inf,inf	2.65401,1.28032	0.00620997	0.0123891
2	chr22:44266271:A:C	44266271	NA,C	NA,A	NA,1	NA,inf	NA,inf	NA,2.35879	0.00609198	0.012154
2	chr22:44229912:T:C	44229912	C,NA	T,NA	1,NA	inf,NA	inf,NA	2.29358,NA	0.00577773	0.011532
2	chr22:44185669:G:A	44185669	A,A	G,G	1,1	-inf,-inf	inf,inf	0.513801,1.89189	0.0053713	0.0107223
2	chr22:44118984:C:T	44118984	T,NA	C,NA	1,NA	inf,NA	inf,NA	2.05091,NA	0.00528285	0.0105465
2	chr22:44422540:T:C	44422540	NA,C	NA,T	NA,1	NA,inf	NA,inf	NA,2.38996	0.00517005	0.0102335
2	chr22:44032135:G:A	44032135	A,A	G,G	1,1	inf,inf	inf,inf	3.91584,0.356927	0.005022	0.0100286
2	chr22:43908305:C:T	43908305	NA,T	NA,C	NA,1	NA,inf	NA,inf	NA,2.18546	0.00469191	0.00936664
2	chr22:44313265:C:A	44313265	A,A	C,C	1,1	inf,-inf	inf,inf	0.714238,2.38588	0.00408234	0.00814784
2	chr22:44257880:G:A	44257880	A,NA	G,NA	1,NA	-inf,NA	inf,NA	1.02259,NA	0.00369503	0.00738313
2	chr22:44422049:C:T	44422049	NA,T	NA,C	NA,1	NA,inf	NA,inf	NA,2.20036	0.00364736	0.00722724
2	chr22:43992328:C:T	43992328	T,T	C,C	1,1	inf,inf	inf,inf	6.06884,1.36427	0.00363921	0.00726645
2	chr22:44423106:T:C	44423106	C,C	T,T	1,1	-inf,inf	inf,inf	0.784501,1.90556	0.00361164	0.00721616
2	chr22:44418554:T:G	44418554	NA,G	NA,T	NA,1	NA,inf	NA,inf	NA,2.18335	0.00359171	0.0071158
2	chr22:44399083:C:T	44399083	NA,T	NA,C	NA,1	NA,inf	NA,inf	NA,2.13004	0.00353269	0.00706538
2	chr22:44419917:T:C	44419917	NA,C	NA,T	NA,1	NA,inf	NA,inf	NA,2.16286	0.00340006	0.00673857
2	chr22:43873952:C:T	43873952	T,NA	C,NA	1,NA	inf,NA	inf,NA	2.87685,NA	0.00332754	0.00664893
2	chr22:44128027:C:G	44128027	G,G	C,C	1,1	-inf,-inf	inf,inf	0.858319,2.03799	0.00310313	0.00619929
2	chr22:44309979:C:T	44309979	NA,T	NA,C	NA,1	NA,inf	NA,inf	NA,1.96376	0.00259575	0.00518531
2	chr22:44416956:T:A	44416956	NA,A	NA,T	NA,1	NA,inf	NA,inf	NA,2.00161	0.00253511	0.00504017
2	chr22:44096776:C:T	44096776	NA,T	NA,C	NA,1	NA,inf	NA,inf	NA,1.85285	0.00228841	0.0045736
2	chr22:44329864:A:G	44329864	NA,G	NA,A	NA,1	NA,-inf	NA,inf	NA,1.86653	0.00226734	0.00453164
2	chr22:44161927:GT:G	44161927	NA,G	NA,GT	NA,1	NA,-inf	NA,inf	NA,1.84808	0.0022317	0.00446131
2	chr22:44356665:A:G	44356665	NA,G	NA,A	NA,1	NA,inf	NA,inf	NA,1.80934	0.00220505	0.00440717
2	chr22:44142593:C:A	44142593	NA,A	NA,C	NA,1	NA,-inf	NA,inf	NA,1.74814	0.00198558	0.00397046
2	chr22:43806256:GA:G	43806256	NA,G	NA,GA	NA,1	NA,-inf	NA,inf	NA,1.74007	0.00191313	0.00382538
2	chr22:44402223:A:G	44402223	NA,G	NA,A	NA,1	NA,inf	NA,inf	NA,1.75303	0.00185973	0.00371842
2	chr22:44264664:C:G	44264664	NA,G	NA,C	NA,1	NA,inf	NA,inf	NA,1.72672	0.00184601	0.00369082
2	chr22:43803833:A:G	43803833	NA,G	NA,A	NA,1	NA,-inf	NA,inf	NA,1.72048	0.00184303	0.00368531
2	chr22:44030969:C:G	44030969	NA,G	NA,C	NA,1	NA,inf	NA,inf	NA,1.69216	0.00184147	0.0036816
2	chr22:43566850:A:ACC	43566850	ACC,ACC	A,A	1,1	-inf,inf	inf,inf	2.51154,1.54507	0.00183388	0.00366667
2	chr22:43985343:G:C	43985343	C,C	G,G	1,1	inf,inf	inf,inf	7.09726,0.716095	0.00174906	0.00349633
2	chr22:44422654:C:T	44422654	NA,T	NA,C	NA,1	NA,inf	NA,inf	NA,1.77903	0.00174184	0.00346218
2	chr22:44031079:C:CA	44031079	NA,CA	NA,C	NA,1	NA,inf	NA,inf	NA,1.77292	0.00173746	0.00347317
2	chr22:43937679:C:A	43937679	A,A	C,C	1,1	-inf,-inf	inf,inf	6.33018,0.848941	0.00172956	0.00345739
2	chr22:44061379:C:T	44061379	T,T	C,C	1,1	inf,inf	inf,inf	0.695922,2.62827	0.00171831	0.00343563
2	chr22:44260113:G:A	44260113	A,NA	G,NA	1,NA	-inf,NA	inf,NA	0.784515,NA	0.0016777	0.00335555
2	chr22:44235000:TTC:T	44235000	T,T	TTC,TTC	1,1	-inf,inf	inf,inf	2.93722,0.732812	0.00165132	0.00330283
2	chr22:44032386:G:A	44032386	NA,A	NA,G	NA,1	NA,inf	NA,inf	NA,1.61764	0.0016151	0.00322926
2	chr22:44317170:C:T	44317170	NA,T	NA,C	NA,1	NA,inf	NA,inf	NA,1.63718	0.00160918	0.00321772
2	chr22:43542765:G:A	43542765	NA,A	NA,G	NA,1	NA,inf	NA,inf	NA,1.73807	0.00160602	0.00321118
2	chr22:44417775:C:A	44417775	A,A	C,C	1,1	-inf,inf	inf,inf	1.44016,1.79484	0.00159352	0.00317066
2	chr22:44162006:G:A	44162006	NA,A	NA,G	NA,1	NA,-inf	NA,inf	NA,1.66952	0.0015752	0.00314977
2	chr22:43845780:T:C	43845780	NA,C	NA,T	NA,1	NA,-inf	NA,inf	NA,1.73668	0.0015371	0.00307454
2	chr22:44422629:A:C	44422629	NA,C	NA,A	NA,1	NA,inf	NA,inf	NA,1.69346	0.0014964	0.00297525
2	chr22:44133913:A:G	44133913	NA,G	NA,A	NA,1	NA,-inf	NA,inf	NA,1.58893	0.00148242	0.00296509
2	chr22:44132901:C:T	44132901	NA,T	NA,C	NA,1	NA,-inf	NA,inf	NA,1.58811	0.00147928	0.00295879
2	chr22:43853819:A:C	43853819	NA,C	NA,A	NA,1	NA,-inf	NA,inf	NA,1.70223	0.0014757	0.00295171
2	chr22:43438018:A:G	43438018	NA,G	NA,A	NA,1	NA,inf	NA,inf	NA,1.49037	0.00138243	0.00276435
2	chr22:43638221:T:G	43638221	NA,G	NA,T	NA,1	NA,-inf	NA,inf	NA,1.63076	0.00138193	0.00276421
2	chr22:43442179:A:G	43442179	G,G	A,A	1,1	-inf,inf	inf,inf	0.812608,2.26542	0.00136215	0.00272299
2	chr22:44082248:G:A	44082248	NA,A	NA,G	NA,1	NA,-inf	NA,inf	NA,1.60511	0.0013413	0.00268311
2	chr22:44379172:T:C	44379172	NA,C	NA,T	NA,1	NA,inf	NA,inf	NA,1.52901	0.00133951	0.00267914
2	chr22:44129636:A:G	44129636	NA,G	NA,A	NA,1	NA,-inf	NA,inf	NA,1.52313	0.00131604	0.00263254
2	chr22:44416049:C:T	44416049	T,T	C,C	1,1	-inf,inf	inf,inf	1.24485,1.89341	0.00130484	0.00259967
2	chr22:43819934:A:G	43819934	NA,G	NA,A	NA,1	NA,-inf	NA,inf	NA,1.63349	0.00129942	0.00259931
2	chr22:44373679:C:A	44373679	NA,A	NA,C	NA,1	NA,-inf	NA,inf	NA,1.3436	0.0012831	0.00256384
2	chr22:44207647:A:G	44207647	G,NA	A,NA	1,NA	inf,NA	inf,NA	1.5143,NA	0.00127488	0.00255009
2	chr22:44253236:A:C	44253236	C,C	A,A	1,1	-inf,-inf	inf,inf	1.30242,1.59164	0.0012654	0.0025314
2	chr22:43853222:C:T	43853222	NA,T	NA,C	NA,1	NA,-inf	NA,inf	NA,1.61466	0.00126067	0.00252186
2	chr22:44424916:A:G	44424916	G,G	A,A	1,1	-inf,inf	inf,inf	1.4765,0.359487	0.00123383	0.00246683
2	chr22:44266683:G:C	44266683	NA,C	NA,G	NA,1	NA,inf	NA,inf	NA,1.49847	0.00122931	0.00245829
2	chr22:43889378:G:A	43889378	A,A	G,G	1,1	inf,inf	inf,inf	1.78183,0.889024	0.00121748	0.00243516
2	chr22:44183911:G:T	44183911	NA,T	NA,G	NA,1	NA,inf	NA,inf	NA,1.46958	0.00121328	0.00242622
2	chr22:43557824:C:T	43557824	NA,T	NA,C	NA,1	NA,-inf	NA,inf	NA,1.57426	0.00118182	0.00236429
2	chr22:44132788:C:T	44132788	NA,T	NA,C	NA,1	NA,-inf	NA,inf	NA,1.43695	0.00112278	0.00224613
2	chr22:44166667:G:C	44166667	NA,C	NA,G	NA,1	NA,-inf	NA,inf	NA,1.45837	0.00110416	0.00220881
2	chr22:44062102:C:T	44062102	T,T	C,C	1,1	inf,inf	inf,inf	0.572615,2.49641	0.00109781	0.00219567
2	chr22:43620017:T:C	43620017	NA,C	NA,T	NA,1	NA,-inf	NA,inf	NA,1.48784	0.00107992	0.00216044
2	chr22:43686776:G:A	43686776	NA,A	NA,G	NA,1	NA,-inf	NA,inf	NA,1.40947	0.00106032	0.00212087
2	chr22:44262099:C:T	44262099	T,NA	C,NA	1,NA	-inf,NA	inf,NA	0.621924,NA	0.00104079	0.00208229
2	chr22:44102567:A:G	44102567	NA,G	NA,A	NA,1	NA,inf	NA,inf	NA,1.60727	0.00103685	0.00207369
2	chr22:44019386:A:AT	44019386	NA,AT	NA,A	NA,1	NA,inf	NA,inf	NA,1.41149	0.00103587	0.00207163
2	chr22:44315597:A:G	44315597	G,NA	A,NA	1,NA	-inf,NA	inf,NA	2.16858,NA	0.0010358	0.00207191
2	chr22:43491660:G:GGTA	43491660	NA,GGTA	NA,G	NA,1	NA,-inf	NA,inf	NA,1.38028	0.00103546	0.0020714
2	chr22:44428452:A:C	44428452	C,C	A,A	1,1	-inf,inf	inf,inf	1.40458,0.370328	0.00101378	0.00202704
2	chr22:44083434:A:T	44083434	NA,T	NA,A	NA,1	NA,-inf	NA,inf	NA,1.46442	0.00101152	0.00202378
2	chr22:43716510:A:C	43716510	C,NA	A,NA	1,NA	inf,NA	inf,NA	2.12437,NA	0.00100666	0.00201376
2	chr22:43579838:C:T	43579838	NA,T	NA,C	NA,1	NA,-inf	NA,inf	NA,1.43401	0.00100612	0.00201275
2	chr22:43710042:A:G	43710042	NA,G	NA,A	NA,1	NA,-inf	NA,inf	NA,1.48146	0.00100033	0.00200138
2	chr22:43431857:C:T	43431857	NA,T	NA,C	NA,1	NA,-inf	NA,inf	NA,1.50959	0.000990242	0.00198113
2	chr22:44201436:C:T	44201436	T,NA	C,NA	1,NA	inf,NA	inf,NA	1.49963,NA	0.000988367	0.00197735
2	chr22:43738512:CCAT:C	43738512	C,C	CCAT,CCAT	1,1	inf,inf	inf,inf	0.530247,1.90313	0.000970965	0.00194187
2	chr22:44335123:G:A	44335123	A,A	G,G	1,1	inf,-inf	inf,inf	1.73916,0.0564745	0.000959961	0.00192026
2	chr22:43598037:C:T	43598037	NA,T	NA,C	NA,1	NA,-inf	NA,inf	NA,1.40866	0.000959099	0.00191872
2	chr22:44094243:A:T	44094243	NA,T	NA,A	NA,1	NA,inf	NA,inf	NA,1.38693	0.000957979	0.00191589
2	chr22:44223206:A:G	44223206	NA,G	NA,A	NA,1	NA,inf	NA,inf	NA,1.33238	0.000928811	0.00185794
2	chr22:44081271:C:A	44081271	NA,A	NA,C	NA,1	NA,-inf	NA,inf	NA,1.36182	0.000920731	0.00184192
2	chr22:44059988:C:G	44059988	G,G	C,C	1,1	-inf,inf	inf,inf	1.64899,1.89416	0.00091547	0.0018308
2	chr22:44158675:C:T	44158675	NA,T	NA,C	NA,1	NA,inf	NA,inf	NA,1.2937	0.000909227	0.00181827
2	chr22:43690667:C:G	43690667	NA,G	NA,C	NA,1	NA,-inf	NA,inf	NA,1.42891	0.000908679	0.00181807
2	chr22:44396414:T:C	44396414	NA,C	NA,T	NA,1	NA,inf	NA,inf	NA,1.35388	0.000907978	0.00181513
2	chr22:44220495:G:A	44220495	NA,A	NA,G	NA,1	NA,inf	NA,inf	NA,1.31432	0.000895814	0.00179198
2	chr22:44232456:T:G	44232456	G,G	T,T	1,1	inf,inf	inf,inf	0.535576,1.34145	0.000877877	0.00175708
2	chr22:44141422:G:A	44141422	NA,A	NA,G	NA,1	NA,inf	NA,inf	NA,1.2397	0.000858337	0.00171695
2	chr22:44054920:G:A	44054920	A,NA	G,NA	1,NA	-inf,NA	inf,NA	2.3951,NA	0.000848986	0.00169842
2	chr22:44120065:C:T	44120065	NA,T	NA,C	NA,1	NA,inf	NA,inf	NA,1.25953	0.000846862	0.00169392
2	chr22:43765045:T:C	43765045	NA,C	NA,T	NA,1	NA,-inf	NA,inf	NA,1.3826	0.000840774	0.00168227
2	chr22:43740282:C:T	43740282	NA,T	NA,C	NA,1	NA,-inf	NA,inf	NA,1.37909	0.000836292	0.0016733
2	chr22:44331672:C:G	44331672	G,G	C,C	1,1	inf,inf	inf,inf	0.0569544,2.49614	0.000835954	0.00167164
2	chr22:43949174:C:T	43949174	NA,T	NA,C	NA,1	NA,inf	NA,inf	NA,1.06872	0.000825942	0.00165198
2	chr22:44299156:T:C	44299156	NA,C	NA,T	NA,1	NA,-inf	NA,inf	NA,1.29352	0.000821817	0.00164457
2	chr22:44253533:T:A	44253533	A,A	T,T	1,1	-inf,-inf	inf,inf	0.62294,0.562642	0.000802395	0.00160607
2	chr22:44425360:A:G	44425360	G,G	A,A	1,1	-inf,inf	inf,inf	1.3003,0.364615	0.000798015	0.0015958
2	chr22:44295879:A:G	44295879	NA,G	NA,A	NA,1	NA,-inf	NA,inf	NA,1.23427	0.00078493	0.00157049
2	chr22:44128764:G:A	44128764	NA,A	NA,G	NA,1	NA,-inf	NA,inf	NA,1.27414	0.000781144	0.00156279
2	chr22:44225826:G:C	44225826	NA,C	NA,G	NA,1	NA,inf	NA,inf	NA,1.24211	0.000775362	0.00155115
2	chr22:44251178:G:A	44251178	NA,A	NA,G	NA,1	NA,-inf	NA,inf	NA,1.24358	0.000772846	0.00154644
2	chr22:43501720:A:C	43501720	NA,C	NA,A	NA,1	NA,inf	NA,inf	NA,1.2461	0.000771556	0.00154325
2	chr22:44031445:G:C	44031445	NA,C	NA,G	NA,1	NA,inf	NA,inf	NA,1.17925	0.000771529	0.00154316
2	chr22:43514892:T:A	43514892	NA,A	NA,T	NA,1	NA,-inf	NA,inf	NA,1.27413	0.000770411	0.00154133
2	chr22:44413656:G:A	44413656	A,A	G,G	1,1	-inf,inf	inf,inf	1.20295,1.6471	0.000768027	0.00153142
2	chr22:44250225:A:G	44250225	NA,G	NA,A	NA,1	NA,-inf	NA,inf	NA,1.2385	0.000766752	0.00153423
2	chr22:43892513:A:C	43892513	C,C	A,A	1,1	inf,inf	inf,inf	1.71154,0.7083	0.000766666	0.00153382
2	chr22:44352288:AGT:A	44352288	NA,A	NA,AGT	NA,1	NA,-inf	NA,inf	NA,1.249	0.000761406	0.00152324
2	chr22:43995517:C:T	43995517	NA,T	NA,C	NA,1	NA,inf	NA,inf	NA,1.00268	0.000760361	0.00152079
2	chr22:43653052:G:A	43653052	NA,A	NA,G	NA,1	NA,inf	NA,inf	NA,1.34079	0.000757235	0.00151446
2	chr22:44264670:T:C	44264670	NA,C	NA,T	NA,1	NA,inf	NA,inf	NA,1.20106	0.000747772	0.00149545
2	chr22:44386615:T:C	44386615	NA,C	NA,T	NA,1	NA,-inf	NA,inf	NA,1.23779	0.000746961	0.00149411
2	chr22:44358127:G:A	44358127	A,NA	G,NA	1,NA	-inf,NA	inf,NA	0.409858,NA	0.000742962	0.00148644
2	chr22:44264869:C:T	44264869	NA,T	NA,C	NA,1	NA,inf	NA,inf	NA,1.21008	0.000738939	0.00147805
2	chr22:44085165:C:T	44085165	NA,T	NA,C	NA,1	NA,inf	NA,inf	NA,1.22207	0.000731273	0.00146272
2	chr22:44251579:C:T	44251579	NA,T	NA,C	NA,1	NA,-inf	NA,inf	NA,1.2115	0.000730419	0.00146157
2	chr22:44428776:G:A	44428776	A,A	G,G	1,1	-inf,inf	inf,inf	2.87284,0.107313	0.000728446	0.00145746
2	chr22:43561944:C:T	43561944	T,T	C,C	1,1	-inf,inf	inf,inf	3.29798,0.497946	0.000728222	0.00145716
2	chr22:44281058:C:T	44281058	NA,T	NA,C	NA,1	NA,-inf	NA,inf	NA,1.2106	0.000724708	0.00145007
2	chr22:44240761:C:T	44240761	NA,T	NA,C	NA,1	NA,inf	NA,inf	NA,1.20149	0.000713138	0.00142671
2	chr22:44117937:A:T	44117937	NA,T	NA,A	NA,1	NA,-inf	NA,inf	NA,1.18597	0.000713126	0.00142699
2	chr22:44116338:G:A	44116338	NA,A	NA,G	NA,1	NA,-inf	NA,inf	NA,1.1855	0.000712607	0.00142595
2	chr22:43841580:C:T	43841580	T,NA	C,NA	1,NA	inf,NA	inf,NA	1.50715,NA	0.000711129	0.00142276
2	chr22:44334109:T:C	44334109	NA,C	NA,T	NA,1	NA,inf	NA,inf	NA,1.22999	0.00069626	0.00139186
2	chr22:43653464:A:C	43653464	NA,C	NA,A	NA,1	NA,-inf	NA,inf	NA,1.22504	0.000693576	0.00138769
2	chr22:43817729:C:T	43817729	T,NA	C,NA	1,NA	inf,NA	inf,NA	1.51025,NA	0.000692154	0.00138481
2	chr22:44150957:G:A	44150957	NA,A	NA,G	NA,1	NA,-inf	NA,inf	NA,1.19614	0.000691523	0.00138358
2	chr22:43656898:A:C	43656898	NA,C	NA,A	NA,1	NA,-inf	NA,inf	NA,1.26814	0.000691023	0.00138272
2	chr22:44264983:T:G	44264983	NA,G	NA,T	NA,1	NA,inf	NA,inf	NA,1.1341	0.000684145	0.0013685
2	chr22:44231555:G:A	44231555	A,NA	G,NA	1,NA	inf,NA	inf,NA	1.25125,NA	0.000682807	0.00136617
2	chr22:44263282:G:C	44263282	NA,C	NA,G	NA,1	NA,inf	NA,inf	NA,1.21181	0.000678082	0.0013564
2	chr22:44241550:G:A	44241550	NA,A	NA,G	NA,1	NA,inf	NA,inf	NA,1.16934	0.000677911	0.00135623
2	chr22:44250239:C:T	44250239	NA,T	NA,C	NA,1	NA,-inf	NA,inf	NA,1.16958	0.000676921	0.00135455
2	chr22:43714561:A:G	43714561	NA,G	NA,A	NA,1	NA,inf	NA,inf	NA,1.15888	0.000675238	0.00135083
2	chr22:44359503:C:T	44359503	NA,T	NA,C	NA,1	NA,inf	NA,inf	NA,1.14721	0.000670375	0.00134058
2	chr22:43941778:A:G	43941778	NA,G	NA,A	NA,1	NA,inf	NA,inf	NA,1.05873	0.000667581	0.00133545
2	chr22:43601072:A:T	43601072	NA,T	NA,A	NA,1	NA,-inf	NA,inf	NA,1.20117	0.000665295	0.00133115
2	chr22:44085334:A:C	44085334	NA,C	NA,A	NA,1	NA,inf	NA,inf	NA,1.16783	0.000664449	0.00132911
2	chr22:44030535:G:T	44030535	NA,T	NA,G	NA,1	NA,-inf	NA,inf	NA,1.15428	0.000657468	0.00131547
2	chr22:44223074:T:TTG	44223074	TTG,TTG	T,T	1,1	inf,inf	inf,inf	1.27436,0.459515	0.00065653	0.00131413
2	chr22:44168092:A:G	44168092	NA,G	NA,A	NA,1	NA,inf	NA,inf	NA,1.2243	0.000656074	0.00131257
2	chr22:43473204:ACC:A	43473204	NA,A	NA,ACC	NA,1	NA,-inf	NA,inf	NA,1.18418	0.000655656	0.0013119
2	chr22:44265312:G:T	44265312	NA,T	NA,G	NA,1	NA,inf	NA,inf	NA,1.10926	0.000653766	0.00130776
2	chr22:43816266:T:C	43816266	NA,C	NA,T	NA,1	NA,inf	NA,inf	NA,1.1016	0.000651932	0.00130408
2	chr22:44226432:T:C	44226432	NA,C	NA,T	NA,1	NA,inf	NA,inf	NA,1.13757	0.00064639	0.00129322
2	chr22:44286976:C:T	44286976	NA,T	NA,C	NA,1	NA,-inf	NA,inf	NA,1.16173	0.000644363	0.00128915
2	chr22:44321871:C:T	44321871	T,T	C,C	1,1	-inf,inf	inf,inf	0.995556,1.80239	0.000643135	0.00128715
2	chr22:44227638:G:A	44227638	NA,A	NA,G	NA,1	NA,inf	NA,inf	NA,1.13279	0.000641783	0.001284
2	chr22:44327728:T:C	44327728	NA,C	NA,T	NA,1	NA,inf	NA,inf	NA,1.12679	0.000640986	0.00128235
2	chr22:44338335:A:G	44338335	G,G	A,A	1,1	inf,inf	inf,inf	0.624036,1.81023	0.000639317	0.00127856
2	chr22:43473207:ACGGTGCCCGTGCTGC:A	43473207	NA,A	NA,ACGGTGCCCGTGCTGC	NA,1	NA,-inf	NA,inf	NA,1.16754	0.000637239	0.00127506
2	chr22:44307728:A:C	44307728	NA,C	NA,A	NA,1	NA,inf	NA,inf	NA,1.11958	0.000633919	0.00126802
2	chr22:43587324:A:T	43587324	NA,T	NA,A	NA,1	NA,-inf	NA,inf	NA,1.13779	0.000632661	0.00126588
2	chr22:44030967:G:T	44030967	T,T	G,G	1,1	inf,inf	inf,inf	1.71038,0.977637	0.000629535	0.00125932
2	chr22:43802410:A:G	43802410	NA,G	NA,A	NA,1	NA,inf	NA,inf	NA,1.21612	0.000626212	0.00125269
2	chr22:43541609:G:C	43541609	C,C	G,G	1,1	-inf,inf	inf,inf	3.02069,0.633221	0.000623875	0.00124837
2	chr22:44126792:G:A	44126792	NA,A	NA,G	NA,1	NA,-inf	NA,inf	NA,1.10906	0.000621829	0.00124434
2	chr22:43921499:C:G	43921499	NA,G	NA,C	NA,1	NA,inf	NA,inf	NA,1.07388	0.000621291	0.00124266
2	chr22:44386885:G:T	44386885	NA,T	NA,G	NA,1	NA,-inf	NA,inf	NA,1.13083	0.000619009	0.00123826
2	chr22:44307633:G:T	44307633	NA,T	NA,G	NA,1	NA,inf	NA,inf	NA,1.10231	0.000616634	0.00123365
2	chr22:44125403:T:C	44125403	NA,C	NA,T	NA,1	NA,-inf	NA,inf	NA,1.10513	0.000615404	0.00123149
2	chr22:44045272:C:A	44045272	A,A	C,C	1,1	inf,inf	inf,inf	2.48226,0.0488125	0.000614992	0.00123053
2	chr22:44399177:GA:G	44399177	NA,G	NA,GA	NA,1	NA,inf	NA,inf	NA,1.07288	0.000609377	0.00121837
2	chr22:43905372:G:A	43905372	A,NA	G,NA	1,NA	-inf,NA	inf,NA	1.49661,NA	0.000607566	0.00121554
2	chr22:43651252:G:A	43651252	NA,A	NA,G	NA,1	NA,-inf	NA,inf	NA,1.14608	0.000606562	0.00121364
2	chr22:43603172:G:C	43603172	NA,C	NA,G	NA,1	NA,-inf	NA,inf	NA,1.14481	0.000605845	0.00121223
2	chr22:44038794:C:A	44038794	A,A	C,C	1,1	inf,-inf	inf,inf	2.54026,0.291293	0.000598283	0.00119725
2	chr22:44338321:G:A	44338321	A,A	G,G	1,1	inf,inf	inf,inf	0.603527,1.78669	0.00059114	0.00118224
2	chr22:44160430:C:T	44160430	NA,T	NA,C	NA,1	NA,-inf	NA,inf	NA,1.12811	0.000588379	0.00117719
2	chr22:43729680:C:T	43729680	NA,T	NA,C	NA,1	NA,-inf	NA,inf	NA,1.12877	0.000587708	0.00117595
2	chr22:43470344:T:A	43470344	NA,A	NA,T	NA,1	NA,inf	NA,inf	NA,1.0415	0.000587656	0.00117555
2	chr22:44427229:C:T	44427229	NA,T	NA,C	NA,1	NA,inf	NA,inf	NA,1.109	0.000583138	0.00116662
2	chr22:44100964:G:A	44100964	NA,A	NA,G	NA,1	NA,inf	NA,inf	NA,1.09105	0.00058308	0.00116645
2	chr22:43923038:A:T	43923038	NA,T	NA,A	NA,1	NA,inf	NA,inf	NA,1.03681	0.000582672	0.00116544
2	chr22:44279009:C:T	44279009	NA,T	NA,C	NA,1	NA,-inf	NA,inf	NA,1.08535	0.000582442	0.00116547
2	chr22:43619611:C:T	43619611	NA,T	NA,C	NA,1	NA,-inf	NA,inf	NA,1.12459	0.000582429	0.0011654
2	chr22:43923016:T:TG	43923016	NA,TG	NA,T	NA,1	NA,inf	NA,inf	NA,1.03565	0.000581407	0.00116292
2	chr22:43580087:C:G	43580087	NA,G	NA,C	NA,1	NA,-inf	NA,inf	NA,1.12372	0.000577177	0.00115485
2	chr22:44121359:G:A	44121359	NA,A	NA,G	NA,1	NA,-inf	NA,inf	NA,1.06601	0.000576707	0.00115406
2	chr22:44387693:T:C	44387693	NA,C	NA,T	NA,1	NA,inf	NA,inf	NA,1.06352	0.000575538	0.0011516
2	chr22:44098443:C:T	44098443	NA,T	NA,C	NA,1	NA,inf	NA,inf	NA,1.09472	0.000573309	0.00114686
2	chr22:44339839:C:T	44339839	NA,T	NA,C	NA,1	NA,inf	NA,inf	NA,1.06821	0.000573109	0.00114663
2	chr22:44225710:G:C	44225710	NA,C	NA,G	NA,1	NA,inf	NA,inf	NA,1.06595	0.000572863	0.00114615
2	chr22:44338325:T:G	44338325	G,G	T,T	1,1	inf,inf	inf,inf	0.587118,1.78669	0.000572782	0.00114553
2	chr22:44033009:G:A	44033009	NA,A	NA,G	NA,1	NA,-inf	NA,inf	NA,1.15274	0.000572284	0.00114511
2	chr22:44123457:G:A	44123457	A,NA	G,NA	1,NA	inf,NA	inf,NA	1.50469,NA	0.00056964	0.00113968
2	chr22:43947827:C:T	43947827	T,T	C,C	1,1	inf,-inf	inf,inf	0.0929884,1.48465	0.000569502	0.00113895
2	chr22:44340877:G:A	44340877	NA,A	NA,G	NA,1	NA,inf	NA,inf	NA,1.06707	0.000566973	0.00113422
2	chr22:44321767:C:T	44321767	T,T	C,C	1,1	-inf,inf	inf,inf	0.111989,2.24717	0.000565203	0.00112918
2	chr22:44399515:C:CAA	44399515	NA,CAA	NA,C	NA,1	NA,inf	NA,inf	NA,1.02967	0.000564937	0.00112957
2	chr22:44340983:C:A	44340983	NA,A	NA,C	NA,1	NA,inf	NA,inf	NA,1.06462	0.000564598	0.00112947
2	chr22:44205619:C:G	44205619	G,G	C,C	1,1	inf,inf	inf,inf	1.68702,0.341397	0.000563988	0.00112874
2	chr22:44000498:C:T	44000498	NA,T	NA,C	NA,1	NA,inf	NA,inf	NA,0.878977	0.000563961	0.00112819
2	chr22:44221474:GT:G	44221474	G,G	GT,GT	1,1	inf,inf	inf,inf	0.474666,0.843385	0.000563158	0.00112716
2	chr22:43473200:A:G	43473200	NA,G	NA,A	NA,1	NA,-inf	NA,inf	NA,1.08541	0.000554464	0.00110947
2	chr22:43653404:C:T	43653404	NA,T	NA,C	NA,1	NA,-inf	NA,inf	NA,1.09026	0.000552188	0.00110487
2	chr22:44094393:C:T	44094393	NA,T	NA,C	NA,1	NA,-inf	NA,inf	NA,1.06648	0.000551963	0.00110444
2	chr22:44231939:C:T	44231939	NA,T	NA,C	NA,1	NA,inf	NA,inf	NA,1.04501	0.000551493	0.00110341
2	chr22:44397746:T:A	44397746	NA,A	NA,T	NA,1	NA,inf	NA,inf	NA,1.03225	0.000551483	0.00110345
2	chr22:44257076:G:A	44257076	NA,A	NA,G	NA,1	NA,-inf	NA,inf	NA,1.06952	0.000549368	0.00109919
2	chr22:44280295:G:A	44280295	NA,A	NA,G	NA,1	NA,-inf	NA,inf	NA,1.04509	0.000545702	0.00109199
2	chr22:43511668:A:G	43511668	NA,G	NA,A	NA,1	NA,-inf	NA,inf	NA,1.09077	0.000544595	0.00108977
2	chr22:44193981:G:A	44193981	NA,A	NA,G	NA,1	NA,inf	NA,inf	NA,0.987946	0.000544439	0.00108924
2	chr22:43703809:C:G	43703809	NA,G	NA,C	NA,1	NA,inf	NA,inf	NA,0.974323	0.000543486	0.00108743
2	chr22:44399306:A:G	44399306	NA,G	NA,A	NA,1	NA,inf	NA,inf	NA,1.00565	0.000542076	0.00108388
2	chr22:43473199:G:T	43473199	NA,T	NA,G	NA,1	NA,-inf	NA,inf	NA,1.06679	0.000537403	0.00107534
2	chr22:44285129:G:T	44285129	NA,T	NA,G	NA,1	NA,-inf	NA,inf	NA,1.04271	0.00053698	0.00107451
2	chr22:44220441:G:A	44220441	NA,A	NA,G	NA,1	NA,-inf	NA,inf	NA,1.03607	0.000535485	0.00107131
2	chr22:43873863:G:A	43873863	NA,A	NA,G	NA,1	NA,-inf	NA,inf	NA,1.10187	0.000535007	0.00107057
2	chr22:44252751:C:T	44252751	NA,T	NA,C	NA,1	NA,inf	NA,inf	NA,1.00479	0.000534732	0.00106969
2	chr22:43651618:C:T	43651618	NA,T	NA,C	NA,1	NA,-inf	NA,inf	NA,1.07055	0.000534621	0.00106973
2	chr22:43648720:T:C	43648720	NA,C	NA,T	NA,1	NA,inf	NA,inf	NA,1.12256	0.000533371	0.00106687
2	chr22:44244003:C:T	44244003	NA,T	NA,C	NA,1	NA,inf	NA,inf	NA,1.0236	0.000533218	0.00106673
2	chr22:43922816:T:C	43922816	NA,C	NA,T	NA,1	NA,inf	NA,inf	NA,0.935681	0.000533017	0.00106616
2	chr22:44238417:C:G	44238417	NA,G	NA,C	NA,1	NA,inf	NA,inf	NA,1.02924	0.000532745	0.0010659
2	chr22:44023779:C:T	44023779	NA,T	NA,C	NA,1	NA,inf	NA,inf	NA,1.00703	0.000532672	0.00106571
2	chr22:43648253:G:A	43648253	NA,A	NA,G	NA,1	NA,-inf	NA,inf	NA,1.06452	0.000526388	0.00105328
2	chr22:44122747:A:G	44122747	NA,G	NA,A	NA,1	NA,-inf	NA,inf	NA,1.00881	0.000523873	0.00104836
2	chr22:44203901:G:A	44203901	A,A	G,G	1,1	inf,inf	inf,inf	1.6551,0.338938	0.000521878	0.00104449
2	chr22:43650783:T:A	43650783	NA,A	NA,T	NA,1	NA,inf	NA,inf	NA,1.10872	0.000521423	0.00104298
2	chr22:43646672:T:C	43646672	NA,C	NA,T	NA,1	NA,inf	NA,inf	NA,1.1083	0.00052142	0.00104297
2	chr22:43878287:T:A	43878287	NA,A	NA,T	NA,1	NA,inf	NA,inf	NA,0.901665	0.000520354	0.001041
2	chr22:43622391:C:T	43622391	NA,T	NA,C	NA,1	NA,-inf	NA,inf	NA,1.0561	0.000520285	0.00104107
2	chr22:44409040:G:A	44409040	NA,A	NA,G	NA,1	NA,-inf	NA,inf	NA,1.00067	0.000518495	0.00103863
2	chr22:44249851:T:A	44249851	NA,A	NA,T	NA,1	NA,-inf	NA,inf	NA,1.00719	0.000514684	0.00102996
2	chr22:44300316:G:T	44300316	NA,T	NA,G	NA,1	NA,-inf	NA,inf	NA,1.03751	0.000512879	0.00102647
2	chr22:44283061:T:C	44283061	NA,C	NA,T	NA,1	NA,-inf	NA,inf	NA,1.01483	0.000512089	0.00102469
2	chr22:44198153:T:A	44198153	NA,A	NA,T	NA,1	NA,inf	NA,inf	NA,1.01493	0.000511895	0.00102454
2	chr22:44100435:A:C	44100435	NA,C	NA,A	NA,1	NA,inf	NA,inf	NA,0.953279	0.000509906	0.00102004
2	chr22:44310934:A:G	44310934	G,G	A,A	1,1	inf,inf	inf,inf	1.06874,1.52617	0.000508905	0.00101812
2	chr22:44038840:A:G	44038840	NA,G	NA,A	NA,1	NA,-inf	NA,inf	NA,1.05309	0.000506803	0.00101405
2	chr22:43756150:TCTC:T	43756150	NA,T	NA,TCTC	NA,1	NA,inf	NA,inf	NA,1.11762	0.000506125	0.00101241
2	chr22:44132822:G:A	44132822	A,NA	G,NA	1,NA	-inf,NA	inf,NA	1.88895,NA	0.000505705	0.00101181
2	chr22:43893490:C:T	43893490	NA,T	NA,C	NA,1	NA,-inf	NA,inf	NA,1.05045	0.000502943	0.0010064
2	chr22:43922402:T:C	43922402	NA,C	NA,T	NA,1	NA,inf	NA,inf	NA,0.902223	0.000502118	0.00100438
2	chr22:43790495:C:T	43790495	T,T	C,C	1,1	-inf,-inf	inf,inf	1.66758,1.24744	0.000501524	0.00100299
2	chr22:44333910:C:T	44333910	T,T	C,C	1,1	inf,-inf	inf,inf	1.2542,0.202029	0.000498429	0.000997133
2	chr22:44148592:A:G	44148592	NA,G	NA,A	NA,1	NA,-inf	NA,inf	NA,1.02727	0.000497428	0.000995248
2	chr22:44389609:T:C	44389609	NA,C	NA,T	NA,1	NA,-inf	NA,inf	NA,0.995298	0.000496898	0.000994069
2	chr22:43645337:A:G	43645337	NA,G	NA,A	NA,1	NA,-inf	NA,inf	NA,1.02755	0.000496318	0.000993114
2	chr22:44131830:A:G	44131830	NA,G	NA,A	NA,1	NA,inf	NA,inf	NA,0.971703	0.000496229	0.000992594
2	chr22:43430187:G:A	43430187	NA,A	NA,G	NA,1	NA,inf	NA,inf	NA,1.10313	0.000494076	0.00098845
2	chr22:44041119:A:G	44041119	NA,G	NA,A	NA,1	NA,-inf	NA,inf	NA,1.02878	0.000492047	0.000984508
2	chr22:43659458:T:G	43659458	NA,G	NA,T	NA,1	NA,inf	NA,inf	NA,0.961578	0.000491801	0.000983865
2	chr22:44400636:G:A	44400636	NA,A	NA,G	NA,1	NA,inf	NA,inf	NA,0.958205	0.000491756	0.000984
2	chr22:43851988:C:T	43851988	NA,T	NA,C	NA,1	NA,-inf	NA,inf	NA,1.02432	0.000491362	0.00098318
2	chr22:43811758:C:G	43811758	NA,G	NA,C	NA,1	NA,-inf	NA,inf	NA,1.02233	0.000491152	0.000982761
2	chr22:44312385:C:T	44312385	T,NA	C,NA	1,NA	-inf,NA	inf,NA	1.88424,NA	0.000490521	0.000981434
2	chr22:44399458:G:A	44399458	NA,A	NA,G	NA,1	NA,-inf	NA,inf	NA,0.987844	0.000490257	0.000981749
2	chr22:44053381:CTGA:C	44053381	NA,C	NA,CTGA	NA,1	NA,inf	NA,inf	NA,0.951348	0.000490125	0.000980499
2	chr22:44423092:C:T	44423092	NA,T	NA,C	NA,1	NA,inf	NA,inf	NA,1.03017	0.000488926	0.000974629
2	chr22:44249567:G:C	44249567	NA,C	NA,G	NA,1	NA,-inf	NA,inf	NA,0.977013	0.000488757	0.000978082
2	chr22:43736662:G:C	43736662	NA,C	NA,G	NA,1	NA,-inf	NA,inf	NA,0.985289	0.000488274	0.00097698
2	chr22:43541201:T:A	43541201	A,A	T,T	1,1	-inf,inf	inf,inf	3.00528,0.497663	0.000488089	0.000976733
2	chr22:44038503:G:A	44038503	NA,A	NA,G	NA,1	NA,-inf	NA,inf	NA,1.03012	0.000486578	0.000973518
2	chr22:43437839:G:A	43437839	NA,A	NA,G	NA,1	NA,inf	NA,inf	NA,1.09205	0.000485547	0.000971407
2	chr22:44278960:A:G	44278960	NA,G	NA,A	NA,1	NA,-inf	NA,inf	NA,0.972272	0.000482279	0.000965101
2	chr22:43646982:A:G	43646982	NA,G	NA,A	NA,1	NA,inf	NA,inf	NA,1.06028	0.000482127	0.000964402
2	chr22:44398731:G:A	44398731	NA,A	NA,G	NA,1	NA,inf	NA,inf	NA,0.935992	0.000481675	0.000963619
2	chr22:44180578:G:A	44180578	NA,A	NA,G	NA,1	NA,inf	NA,inf	NA,0.950145	0.000481608	0.00096338
2	chr22:43655416:TCA:T	43655416	NA,T	NA,TCA	NA,1	NA,inf	NA,inf	NA,1.0842	0.000479341	0.000958851
2	chr22:44200327:G:A	44200327	NA,A	NA,G	NA,1	NA,inf	NA,inf	NA,0.983476	0.000478355	0.000957354
2	chr22:43732082:C:A	43732082	NA,A	NA,C	NA,1	NA,-inf	NA,inf	NA,1.00929	0.000478059	0.000956575
2	chr22:43714352:G:T	43714352	NA,T	NA,G	NA,1	NA,-inf	NA,inf	NA,1.00745	0.000476522	0.000953501
2	chr22:44254477:T:C	44254477	NA,C	NA,T	NA,1	NA,-inf	NA,inf	NA,0.978926	0.000475939	0.000952477
2	chr22:44356290:A:G	44356290	NA,G	NA,A	NA,1	NA,inf	NA,inf	NA,0.970272	0.000475495	0.00095104
2	chr22:44257931:G:A	44257931	A,A	G,G	1,1	-inf,inf	inf,inf	0.809799,0.0270555	0.00047547	0.000951549
2	chr22:44034673:CTGACCCCCA:C	44034673	C,C	CTGACCCCCA,CTGACCCCCA	1,1	inf,inf	inf,inf	2.09595,0.520312	0.000475419	0.000951579
2	chr22:44109452:G:A	44109452	A,NA	G,NA	1,NA	inf,NA	inf,NA	1.40884,NA	0.000475362	0.00095112
2	chr22:43693777:G:A	43693777	NA,A	NA,G	NA,1	NA,inf	NA,inf	NA,1.07923	0.000475328	0.000950828
2	chr22:44233352:G:A	44233352	NA,A	NA,G	NA,1	NA,inf	NA,inf	NA,0.954557	0.000474675	0.000949746
2	chr22:44126915:G:A	44126915	NA,A	NA,G	NA,1	NA,inf	NA,inf	NA,0.965946	0.000472665	0.000945676
2	chr22:44279123:T:G	44279123	NA,G	NA,T	NA,1	NA,-inf	NA,inf	NA,0.965568	0.000472633	0.000945766
2	chr22:43605950:A:G	43605950	NA,G	NA,A	NA,1	NA,-inf	NA,inf	NA,0.99389	0.000472616	0.000945721
2	chr22:44045478:A:C	44045478	NA,C	NA,A	NA,1	NA,-inf	NA,inf	NA,1.00212	0.000471212	0.000942832
2	chr22:44353381:G:A	44353381	A,NA	G,NA	1,NA	-inf,NA	inf,NA	0.172321,NA	0.00047068	0.000941816
2	chr22:44334138:G:A	44334138	NA,A	NA,G	NA,1	NA,inf	NA,inf	NA,0.928935	0.000470582	0.000941127
2	chr22:43771963:G:A	43771963	NA,A	NA,G	NA,1	NA,-inf	NA,inf	NA,1.02893	0.000469421	0.000939345
2	chr22:43871006:C:T	43871006	NA,T	NA,C	NA,1	NA,-inf	NA,inf	NA,1.02194	0.000469127	0.00093877
2	chr22:43591693:C:T	43591693	NA,T	NA,C	NA,1	NA,-inf	NA,inf	NA,0.959947	0.000467498	0.000935462
2	chr22:44102283:C:G	44102283	G,G	C,C	1,1	-inf,-inf	inf,inf	0.104251,2.13598	0.000467092	0.00093482
2	chr22:43900167:G:A	43900167	A,NA	G,NA	1,NA	inf,NA	inf,NA	1.25227,NA	0.000466142	0.000932691
2	chr22:44056217:C:T	44056217	NA,T	NA,C	NA,1	NA,inf	NA,inf	NA,0.914216	0.000466096	0.000932397
2	chr22:43598886:T:C	43598886	NA,C	NA,T	NA,1	NA,-inf	NA,inf	NA,0.983635	0.000464103	0.000928676
2	chr22:43669984:G:A	43669984	NA,A	NA,G	NA,1	NA,inf	NA,inf	NA,0.911848	0.0004641	0.000928522
2	chr22:43880662:G:A	43880662	NA,A	NA,G	NA,1	NA,inf	NA,inf	NA,0.864673	0.000462855	0.000926032
2	chr22:43617821:C:T	43617821	NA,T	NA,C	NA,1	NA,-inf	NA,inf	NA,0.98397	0.000462245	0.000924956
2	chr22:43600905:C:T	43600905	NA,T	NA,C	NA,1	NA,-inf	NA,inf	NA,0.974417	0.000458293	0.000917054
2	chr22:44203651:G:A	44203651	A,A	G,G	1,1	inf,inf	inf,inf	1.63697,0.256531	0.000456617	0.000913896
2	chr22:44387366:C:T	44387366	NA,T	NA,C	NA,1	NA,-inf	NA,inf	NA,0.944206	0.000455488	0.000911225
2	chr22:43432041:C:T	43432041	NA,T	NA,C	NA,1	NA,-inf	NA,inf	NA,0.962338	0.000453996	0.00090846
2	chr22:44227944:T:C	44227944	C,C	T,T	1,1	inf,inf	inf,inf	0.616784,0.49033	0.000453522	0.000907696
2	chr22:43870164:T:C	43870164	NA,C	NA,T	NA,1	NA,-inf	NA,inf	NA,1.00037	0.000453199	0.000906902
2	chr22:44417810:C:T	44417810	NA,T	NA,C	NA,1	NA,inf	NA,inf	NA,0.926349	0.000453162	0.000907151
2	chr22:44296920:C:G	44296920	NA,G	NA,C	NA,1	NA,inf	NA,inf	NA,0.920699	0.000451385	0.000903089
2	chr22:44272897:T:A	44272897	NA,A	NA,T	NA,1	NA,-inf	NA,inf	NA,0.947838	0.000451239	0.00090306
2	chr22:43598353:A:G	43598353	NA,G	NA,A	NA,1	NA,-inf	NA,inf	NA,0.938827	0.00045019	0.000900846
2	chr22:43770550:T:C	43770550	NA,C	NA,T	NA,1	NA,inf	NA,inf	NA,1.04417	0.000449899	0.000899973
2	chr22:44278677:C:T	44278677	NA,T	NA,C	NA,1	NA,-inf	NA,inf	NA,0.930275	0.000449849	0.000900213
2	chr22:43553672:G:A	43553672	A,A	G,G	1,1	-inf,inf	inf,inf	3.10373,0.358408	0.000449684	0.000899929
2	chr22:44220338:C:G	44220338	G,G	C,C	1,1	inf,inf	inf,inf	0.933274,0.89756	0.000448821	0.000898202
2	chr22:43486279:C:T	43486279	NA,T	NA,C	NA,1	NA,-inf	NA,inf	NA,1.02521	0.000448612	0.000897696
2	chr22:43768197:C:T	43768197	NA,T	NA,C	NA,1	NA,inf	NA,inf	NA,1.03923	0.000446043	0.000892263
2	chr22:44175695:G:T	44175695	NA,T	NA,G	NA,1	NA,inf	NA,inf	NA,0.902396	0.000445992	0.000892167
2	chr22:44033882:C:T	44033882	T,T	C,C	1,1	inf,inf	inf,inf	1.87427,0.596237	0.000444358	0.000889039
2	chr22:44052368:G:A	44052368	NA,A	NA,G	NA,1	NA,inf	NA,inf	NA,0.939606	0.000443323	0.000886798
2	chr22:43651401:G:C	43651401	NA,C	NA,G	NA,1	NA,-inf	NA,inf	NA,0.954131	0.000440383	0.000881211
2	chr22:44162107:G:A	44162107	NA,A	NA,G	NA,1	NA,inf	NA,inf	NA,0.916866	0.000434936	0.000870067
2	chr22:43872617:C:G	43872617	NA,G	NA,C	NA,1	NA,inf	NA,inf	NA,0.841194	0.000434427	0.000869147
2	chr22:44204042:A:G	44204042	G,G	A,A	1,1	inf,inf	inf,inf	1.57931,0.315925	0.000433128	0.000866888
2	chr22:43702340:A:G	43702340	NA,G	NA,A	NA,1	NA,inf	NA,inf	NA,1.01991	0.000432272	0.000864727
2	chr22:43510059:C:T	43510059	NA,T	NA,C	NA,1	NA,-inf	NA,inf	NA,0.945241	0.00043217	0.000864791
2	chr22:44134024:G:A	44134024	NA,A	NA,G	NA,1	NA,inf	NA,inf	NA,0.898689	0.000432102	0.0008645
2	chr22:43440730:C:G	43440730	NA,G	NA,C	NA,1	NA,-inf	NA,inf	NA,0.922832	0.000428364	0.000857142
2	chr22:43512800:A:G	43512800	NA,G	NA,A	NA,1	NA,-inf	NA,inf	NA,0.944565	0.000425703	0.000851896
2	chr22:44123142:C:T	44123142	NA,T	NA,C	NA,1	NA,inf	NA,inf	NA,1.08337	0.000424881	0.000850016
2	chr22:43934068:G:A	43934068	NA,A	NA,G	NA,1	NA,inf	NA,inf	NA,1.44027	0.000424747	0.000849723
2	chr22:43865013:T:C	43865013	NA,C	NA,T	NA,1	NA,-inf	NA,inf	NA,0.933919	0.000423849	0.000848117
2	chr22:44015218:GA:G	44015218	NA,G	NA,GA	NA,1	NA,-inf	NA,inf	NA,0.955515	0.000422126	0.000844687
2	chr22:43769553:C:A	43769553	NA,A	NA,C	NA,1	NA,-inf	NA,inf	NA,0.927042	0.000421796	0.000844021
2	chr22:44428615:A:G	44428615	G,G	A,A	1,1	-inf,inf	inf,inf	1.12258,0.263541	0.0004217	0.00084374
2	chr22:44273148:T:C	44273148	NA,C	NA,T	NA,1	NA,-inf	NA,inf	NA,0.904261	0.000420635	0.00084182
2	chr22:43718786:C:T	43718786	NA,T	NA,C	NA,1	NA,-inf	NA,inf	NA,0.923999	0.000419863	0.000840158
2	chr22:43491666:G:GGTA	43491666	NA,GGTA	NA,G	NA,1	NA,-inf	NA,inf	NA,0.869132	0.000419065	0.000838561
2	chr22:44340995:C:G	44340995	NA,G	NA,C	NA,1	NA,inf	NA,inf	NA,0.862704	0.000418524	0.000837024
2	chr22:44102144:G:A	44102144	A,A	G,G	1,1	inf,-inf	inf,inf	0.0136875,2.2121	0.000418339	0.000837183
2	chr22:44009470:C:T	44009470	NA,T	NA,C	NA,1	NA,inf	NA,inf	NA,0.808388	0.000418137	0.00083653
2	chr22:44233054:A:C	44233054	NA,C	NA,A	NA,1	NA,-inf	NA,inf	NA,0.880627	0.000417093	0.000834506
2	chr22:43922364:C:T	43922364	T,T	C,C	1,1	inf,inf	inf,inf	2.76722,0.170824	0.000416669	0.00083372
2	chr22:43668303:T:C	43668303	NA,C	NA,T	NA,1	NA,-inf	NA,inf	NA,0.891563	0.000416266	0.000832994
2	chr22:43958961:C:T	43958961	NA,T	NA,C	NA,1	NA,inf	NA,inf	NA,0.730281	0.000415608	0.000831513
2	chr22:44124849:G:A	44124849	NA,A	NA,G	NA,1	NA,inf	NA,inf	NA,0.887996	0.000415296	0.000830921
2	chr22:44336980:ATGGCCT:A	44336980	A,A	ATGGCCT,ATGGCCT	1,1	inf,-inf	inf,inf	1.21497,0.161004	0.000415214	0.00083072
2	chr22:44229463:C:T	44229463	NA,T	NA,C	NA,1	NA,-inf	NA,inf	NA,0.877782	0.00041492	0.000830157
2	chr22:44267784:C:T	44267784	NA,T	NA,C	NA,1	NA,-inf	NA,inf	NA,0.876707	0.000414362	0.000829124
2	chr22:43875862:TCCAC:T	43875862	NA,T	NA,TCCAC	NA,1	NA,inf	NA,inf	NA,0.762476	0.000411937	0.000824167
2	chr22:43875873:C:G	43875873	NA,G	NA,C	NA,1	NA,inf	NA,inf	NA,0.762476	0.000411937	0.000824167
2	chr22:44400477:G:C	44400477	C,C	G,G	1,1	inf,inf	inf,inf	0.618121,1.0667	0.000411439	0.000823882
2	chr22:43617071:T:C	43617071	C,NA	T,NA	1,NA	inf,NA	inf,NA	1.69336,NA	0.000411438	0.000823271
2	chr22:44220315:A:G	44220315	G,G	A,A	1,1	inf,inf	inf,inf	0.927613,0.85628	0.000410734	0.000822006
2	chr22:44275697:C:T	44275697	NA,T	NA,C	NA,1	NA,-inf	NA,inf	NA,0.867307	0.000409678	0.000819829
2	chr22:44185544:T:C	44185544	NA,C	NA,T	NA,1	NA,inf	NA,inf	NA,0.894779	0.00040954	0.000819415
2	chr22:44035530:C:T	44035530	T,T	C,C	1,1	inf,inf	inf,inf	2.05289,1.07655	0.000409355	0.000819414
2	chr22:44055974:A:C	44055974	NA,C	NA,A	NA,1	NA,inf	NA,inf	NA,0.837547	0.000409005	0.000818226
2	chr22:43691022:A:G	43691022	NA,G	NA,A	NA,1	NA,-inf	NA,inf	NA,0.905255	0.000406601	0.000813626
2	chr22:44232051:T:C	44232051	NA,C	NA,T	NA,1	NA,-inf	NA,inf	NA,0.865552	0.000406525	0.000813368
2	chr22:44186212:G:A	44186212	NA,A	NA,G	NA,1	NA,inf	NA,inf	NA,0.850679	0.000406346	0.000812927
2	chr22:44014923:T:G	44014923	NA,G	NA,T	NA,1	NA,-inf	NA,inf	NA,0.930593	0.000405831	0.000812085
2	chr22:44426352:C:T	44426352	NA,T	NA,C	NA,1	NA,inf	NA,inf	NA,0.843362	0.000405431	0.000810904
2	chr22:44130397:C:T	44130397	NA,T	NA,C	NA,1	NA,-inf	NA,inf	NA,0.940904	0.000404879	0.000810086
2	chr22:43435298:T:C	43435298	NA,C	NA,T	NA,1	NA,-inf	NA,inf	NA,0.764594	0.000404793	0.000810062
2	chr22:43615347:T:C	43615347	NA,C	NA,T	NA,1	NA,-inf	NA,inf	NA,0.906026	0.000404729	0.000809897
2	chr22:43442487:A:G	43442487	G,G	A,A	1,1	inf,inf	inf,inf	0.61808,1.13675	0.000404595	0.00080941
2	chr22:43506300:C:T	43506300	NA,T	NA,C	NA,1	NA,-inf	NA,inf	NA,0.901236	0.000403215	0.000806871
2	chr22:44387878:C:G	44387878	NA,G	NA,C	NA,1	NA,inf	NA,inf	NA,0.817321	0.000402323	0.000805127
2	chr22:44386948:C:T	44386948	NA,T	NA,C	NA,1	NA,inf	NA,inf	NA,0.848622	0.000400511	0.000800895
2	chr22:43783994:G:A	43783994	NA,A	NA,G	NA,1	NA,inf	NA,inf	NA,0.971172	0.000400383	0.000800945
2	chr22:44313874:G:A	44313874	A,A	G,G	1,1	-inf,inf	inf,inf	2.49776,0.0410103	0.000398895	0.00079817
2	chr22:44337474:C:T	44337474	T,T	C,C	1,1	inf,inf	inf,inf	0.5238,2.1091	0.000397807	0.000795357
2	chr22:44361191:C:T	44361191	T,T	C,C	1,1	inf,-inf	inf,inf	0.435613,2.17134	0.000397733	0.000795389
2	chr22:44252589:GC:G	44252589	NA,G	NA,GC	NA,1	NA,-inf	NA,inf	NA,0.846064	0.000397606	0.000795686
2	chr22:43806574:G:A	43806574	A,A	G,G	1,1	-inf,-inf	inf,inf	1.67428,1.11113	0.000396919	0.000793858
2	chr22:44010984:T:G	44010984	NA,G	NA,T	NA,1	NA,inf	NA,inf	NA,0.778297	0.000396428	0.000793197
2	chr22:44204292:A:G	44204292	G,G	A,A	1,1	inf,inf	inf,inf	1.54923,0.297424	0.000395858	0.000792305
2	chr22:44182667:G:A	44182667	NA,A	NA,G	NA,1	NA,-inf	NA,inf	NA,0.872966	0.000394892	0.000790183
2	chr22:44213560:A:G	44213560	G,G	A,A	1,1	inf,-inf	inf,inf	1.86705,0.3943	0.000392452	0.000785284
2	chr22:43448517:C:T	43448517	NA,T	NA,C	NA,1	NA,-inf	NA,inf	NA,0.889357	0.000392346	0.000785113
2	chr22:43453621:G:A	43453621	NA,A	NA,G	NA,1	NA,inf	NA,inf	NA,0.796607	0.000391186	0.000782649
2	chr22:44253661:T:C	44253661	C,C	T,T	1,1	-inf,-inf	inf,inf	0.439423,0.541086	0.000390277	0.000781295
2	chr22:44308796:GC:G	44308796	G,G	GC,GC	1,1	inf,inf	inf,inf	1.41857,0.00475228	0.000389081	0.000778557
2	chr22:44391244:A:G	44391244	NA,G	NA,A	NA,1	NA,inf	NA,inf	NA,0.820286	0.000388427	0.000777167
2	chr22:44149452:A:G	44149452	NA,G	NA,A	NA,1	NA,-inf	NA,inf	NA,0.873781	0.000387918	0.000776183
2	chr22:44395797:T:C	44395797	NA,C	NA,T	NA,1	NA,-inf	NA,inf	NA,0.846826	0.000387352	0.000775501
2	chr22:44339066:CA:C	44339066	C,C	CA,CA	1,1	-inf,inf	inf,inf	0.265398,2.05655	0.000385551	0.00077116
2	chr22:44186554:C:T	44186554	NA,T	NA,C	NA,1	NA,inf	NA,inf	NA,0.816048	0.000384339	0.000768902
2	chr22:43558382:GA:G	43558382	NA,G	NA,GA	NA,1	NA,inf	NA,inf	NA,0.764167	0.000384067	0.000768452
2	chr22:43472589:G:A	43472589	NA,A	NA,G	NA,1	NA,inf	NA,inf	NA,0.790802	0.000383925	0.000768184
2	chr22:44392184:T:C	44392184	NA,C	NA,T	NA,1	NA,inf	NA,inf	NA,0.806328	0.000383134	0.000766621
2	chr22:43485423:C:T	43485423	NA,T	NA,C	NA,1	NA,inf	NA,inf	NA,0.832123	0.000381417	0.000763048
2	chr22:43463277:C:T	43463277	NA,T	NA,C	NA,1	NA,inf	NA,inf	NA,0.77976	0.000381191	0.000762655
2	chr22:43430923:C:T	43430923	NA,T	NA,C	NA,1	NA,inf	NA,inf	NA,0.771832	0.000379968	0.000760209
2	chr22:43506590:G:A	43506590	NA,A	NA,G	NA,1	NA,-inf	NA,inf	NA,0.867854	0.000379887	0.000760161
2	chr22:43512220:C:T	43512220	NA,T	NA,C	NA,1	NA,inf	NA,inf	NA,0.746049	0.00037976	0.000759646
2	chr22:44340390:T:C	44340390	NA,C	NA,T	NA,1	NA,inf	NA,inf	NA,0.824467	0.000379487	0.000759236
2	chr22:43967948:G:A	43967948	A,NA	G,NA	1,NA	-inf,NA	inf,NA	2.79536,NA	0.000376455	0.000753247
2	chr22:43891036:A:G	43891036	NA,G	NA,A	NA,1	NA,inf	NA,inf	NA,0.836062	0.000376046	0.000752257
2	chr22:43838203:A:G	43838203	G,NA	A,NA	1,NA	inf,NA	inf,NA	2.02755,NA	0.000375519	0.000751527
2	chr22:44283595:A:C	44283595	NA,C	NA,A	NA,1	NA,inf	NA,inf	NA,0.757329	0.000375088	0.000750283
2	chr22:43569666:C:T	43569666	T,T	C,C	1,1	-inf,inf	inf,inf	3.03708,0.313048	0.000374209	0.000748921
2	chr22:44227106:T:C	44227106	C,C	T,T	1,1	inf,inf	inf,inf	0.517274,0.624034	0.000373567	0.000747829
2	chr22:43935959:C:T	43935959	NA,T	NA,C	NA,1	NA,inf	NA,inf	NA,0.665941	0.000373312	0.000746902
2	chr22:43491041:T:C	43491041	C,NA	T,NA	1,NA	-inf,NA	inf,NA	1.48699,NA	0.000370198	0.000740924
2	chr22:43714395:T:C	43714395	NA,C	NA,T	NA,1	NA,-inf	NA,inf	NA,0.848964	0.000369474	0.000739346
2	chr22:43461645:C:T	43461645	NA,T	NA,C	NA,1	NA,inf	NA,inf	NA,0.760254	0.000368977	0.000738224
2	chr22:43526350:G:A	43526350	NA,A	NA,G	NA,1	NA,-inf	NA,inf	NA,0.830384	0.000368843	0.000738052
2	chr22:44305000:T:G	44305000	NA,G	NA,T	NA,1	NA,-inf	NA,inf	NA,0.809062	0.000367904	0.000736169
2	chr22:44403682:T:C	44403682	NA,C	NA,T	NA,1	NA,inf	NA,inf	NA,0.797935	0.000367713	0.00073589
2	chr22:43924804:A:C	43924804	NA,C	NA,A	NA,1	NA,inf	NA,inf	NA,0.720122	0.000367704	0.000735598
2	chr22:43461237:A:G	43461237	NA,G	NA,A	NA,1	NA,inf	NA,inf	NA,0.756964	0.00036695	0.00073417
2	chr22:44400187:C:T	44400187	NA,T	NA,C	NA,1	NA,inf	NA,inf	NA,0.784142	0.000366485	0.000733371
2	chr22:43688701:G:T	43688701	NA,T	NA,G	NA,1	NA,-inf	NA,inf	NA,0.839136	0.000366333	0.000733061
2	chr22:44391771:A:G	44391771	NA,G	NA,A	NA,1	NA,inf	NA,inf	NA,0.781734	0.000366272	0.000732849
2	chr22:43929892:C:T	43929892	NA,T	NA,C	NA,1	NA,inf	NA,inf	NA,0.72312	0.000366154	0.000732579
2	chr22:43742469:G:C	43742469	NA,C	NA,G	NA,1	NA,inf	NA,inf	NA,0.733307	0.000364923	0.000730047
2	chr22:43516925:G:T	43516925	NA,T	NA,G	NA,1	NA,inf	NA,inf	NA,0.720195	0.000364419	0.000728975
2	chr22:43948586:C:A	43948586	NA,A	NA,C	NA,1	NA,inf	NA,inf	NA,0.536995	0.000363212	0.00072658
2	chr22:43488193:G:A	43488193	A,NA	G,NA	1,NA	inf,NA	inf,NA	1.5721,NA	0.00036276	0.000725887
2	chr22:44207804:T:C	44207804	C,C	T,T	1,1	inf,inf	inf,inf	0.530637,0.699916	0.000362753	0.000726071
2	chr22:43638996:G:A	43638996	NA,A	NA,G	NA,1	NA,-inf	NA,inf	NA,0.835081	0.000362457	0.000725308
2	chr22:44341012:T:G	44341012	NA,G	NA,T	NA,1	NA,inf	NA,inf	NA,0.795493	0.000362092	0.000724437
2	chr22:43712818:G:A	43712818	NA,A	NA,G	NA,1	NA,inf	NA,inf	NA,0.90355	0.000361935	0.000724063
2	chr22:43606574:T:G	43606574	NA,G	NA,T	NA,1	NA,inf	NA,inf	NA,0.870795	0.000361537	0.000723265
2	chr22:44227961:AC:A	44227961	NA,A	NA,AC	NA,1	NA,-inf	NA,inf	NA,0.790046	0.000361189	0.000722674
2	chr22:43845938:C:T	43845938	NA,T	NA,C	NA,1	NA,inf	NA,inf	NA,0.90415	0.000361	0.000722127
2	chr22:44081676:G:T	44081676	NA,T	NA,G	NA,1	NA,inf	NA,inf	NA,0.77358	0.000360566	0.000721187
2	chr22:43535583:C:T	43535583	T,NA	C,NA	1,NA	inf,NA	inf,NA	1.63111,NA	0.00036045	0.000721262
2	chr22:44107896:C:T	44107896	NA,T	NA,C	NA,1	NA,-inf	NA,inf	NA,0.899099	0.000360169	0.000720824
2	chr22:43634089:A:T	43634089	NA,T	NA,A	NA,1	NA,inf	NA,inf	NA,0.865367	0.000358106	0.000716395
2	chr22:43925181:A:G	43925181	NA,G	NA,A	NA,1	NA,inf	NA,inf	NA,0.703629	0.000358087	0.000716369
2	chr22:43925165:T:C	43925165	NA,C	NA,T	NA,1	NA,inf	NA,inf	NA,0.701943	0.000357067	0.00071433
2	chr22:44176196:T:C	44176196	NA,C	NA,T	NA,1	NA,inf	NA,inf	NA,0.793667	0.000356217	0.000712615
2	chr22:44061628:T:A	44061628	NA,A	NA,T	NA,1	NA,-inf	NA,inf	NA,0.928912	0.000355596	0.00071164
2	chr22:44135905:A:G	44135905	G,NA	A,NA	1,NA	-inf,NA	inf,NA	0.196822,NA	0.000355109	0.00071059
2	chr22:43463341:T:C	43463341	NA,C	NA,T	NA,1	NA,inf	NA,inf	NA,0.737314	0.000355039	0.000710344
2	chr22:44139250:G:A	44139250	NA,A	NA,G	NA,1	NA,-inf	NA,inf	NA,0.804159	0.000354743	0.000709844
2	chr22:43602366:T:C	43602366	C,C	T,T	1,1	-inf,inf	inf,inf	2.85453,0.46746	0.000353909	0.000708283
2	chr22:44161881:G:A	44161881	NA,A	NA,G	NA,1	NA,inf	NA,inf	NA,0.760225	0.000353902	0.000708062
2	chr22:43883368:G:T	43883368	NA,T	NA,G	NA,1	NA,inf	NA,inf	NA,0.79874	0.000353698	0.000707557
2	chr22:43779735:G:A	43779735	NA,A	NA,G	NA,1	NA,inf	NA,inf	NA,0.886762	0.00035225	0.000704682
2	chr22:44077712:A:G	44077712	NA,G	NA,A	NA,1	NA,inf	NA,inf	NA,0.729348	0.000350879	0.000702102
2	chr22:44025981:C:G	44025981	G,NA	C,NA	1,NA	inf,NA	inf,NA	1.47427,NA	0.0003503	0.000700946
2	chr22:44249028:G:A	44249028	NA,A	NA,G	NA,1	NA,inf	NA,inf	NA,0.798983	0.000347447	0.000695189
2	chr22:44246675:ACT:A	44246675	NA,A	NA,ACT	NA,1	NA,inf	NA,inf	NA,0.756977	0.000346738	0.000693703
2	chr22:44309679:A:G	44309679	G,NA	A,NA	1,NA	-inf,NA	inf,NA	0.0203621,NA	0.000346623	0.000693616
2	chr22:44087922:A:G	44087922	NA,G	NA,A	NA,1	NA,-inf	NA,inf	NA,0.878442	0.000346205	0.000692773
2	chr22:44340409:T:C	44340409	NA,C	NA,T	NA,1	NA,inf	NA,inf	NA,0.766345	0.000345791	0.00069183
2	chr22:44311187:C:T	44311187	T,T	C,C	1,1	inf,inf	inf,inf	0.918047,1.47154	0.000345644	0.000691724
2	chr22:43949571:C:T	43949571	NA,T	NA,C	NA,1	NA,inf	NA,inf	NA,0.529488	0.000345261	0.000690699
2	chr22:44027516:G:A	44027516	A,A	G,G	1,1	inf,inf	inf,inf	0.773018,1.71724	0.000344929	0.000689852
2	chr22:43564152:A:G	43564152	NA,G	NA,A	NA,1	NA,inf	NA,inf	NA,0.844574	0.000344813	0.000689816
2	chr22:44317639:G:A	44317639	NA,A	NA,G	NA,1	NA,inf	NA,inf	NA,0.747103	0.000344608	0.000689507
2	chr22:44077253:G:A	44077253	NA,A	NA,G	NA,1	NA,-inf	NA,inf	NA,0.798892	0.000344493	0.000689389
2	chr22:44017499:A:G	44017499	NA,G	NA,A	NA,1	NA,inf	NA,inf	NA,0.724405	0.00034419	0.000688625
2	chr22:43665789:CTTCT:C	43665789	NA,C	NA,CTTCT	NA,1	NA,-inf	NA,inf	NA,0.824075	0.000343253	0.000686952
2	chr22:44148698:C:T	44148698	NA,T	NA,C	NA,1	NA,-inf	NA,inf	NA,0.814769	0.000343051	0.000686445
2	chr22:44263334:G:A	44263334	NA,A	NA,G	NA,1	NA,inf	NA,inf	NA,0.725472	0.000341743	0.000683541
2	chr22:43436643:G:T	43436643	NA,T	NA,G	NA,1	NA,inf	NA,inf	NA,0.708232	0.000341702	0.000683655
2	chr22:43985322:T:C	43985322	NA,C	NA,T	NA,1	NA,inf	NA,inf	NA,0.681217	0.000341324	0.000682918
2	chr22:44237065:C:T	44237065	NA,T	NA,C	NA,1	NA,inf	NA,inf	NA,0.755448	0.000340751	0.000681771
2	chr22:44156908:T:A	44156908	NA,A	NA,T	NA,1	NA,inf	NA,inf	NA,0.761803	0.000340681	0.000681619
2	chr22:44392347:T:C	44392347	NA,C	NA,T	NA,1	NA,inf	NA,inf	NA,0.732717	0.000340185	0.000680691
2	chr22:44061584:G:A	44061584	NA,A	NA,G	NA,1	NA,inf	NA,inf	NA,0.688059	0.000339778	0.0006798
2	chr22:44171211:C:T	44171211	NA,T	NA,C	NA,1	NA,-inf	NA,inf	NA,0.777042	0.000339382	0.000679098
2	chr22:44056643:C:T	44056643	NA,T	NA,C	NA,1	NA,-inf	NA,inf	NA,0.794214	0.000339338	0.000679043
2	chr22:44027366:T:C	44027366	NA,C	NA,T	NA,1	NA,inf	NA,inf	NA,0.688201	0.000338693	0.000677578
2	chr22:44340616:A:G	44340616	NA,G	NA,A	NA,1	NA,inf	NA,inf	NA,0.753863	0.000338328	0.000676906
2	chr22:44011558:G:C	44011558	NA,C	NA,G	NA,1	NA,inf	NA,inf	NA,0.674507	0.000337836	0.00067595
2	chr22:44176913:C:G	44176913	NA,G	NA,C	NA,1	NA,inf	NA,inf	NA,0.753819	0.00033781	0.000675736
2	chr22:44205115:C:A	44205115	A,A	C,C	1,1	inf,-inf	inf,inf	2.31047,0.308805	0.000337431	0.000675263
2	chr22:43506675:C:T	43506675	NA,T	NA,C	NA,1	NA,-inf	NA,inf	NA,0.785909	0.000336399	0.000673182
2	chr22:43490383:C:T	43490383	T,NA	C,NA	1,NA	-inf,NA	inf,NA	1.43362,NA	0.000336097	0.00067268
2	chr22:44376029:A:C	44376029	C,C	A,A	1,1	inf,-inf	inf,inf	0.254713,1.90168	0.000335878	0.000671742
2	chr22:44204620:C:T	44204620	T,T	C,C	1,1	inf,-inf	inf,inf	2.29224,0.329247	0.000335529	0.000671455
2	chr22:44083887:T:A	44083887	NA,A	NA,T	NA,1	NA,-inf	NA,inf	NA,0.77104	0.000334888	0.000670155
2	chr22:44177875:A:G	44177875	NA,G	NA,A	NA,1	NA,inf	NA,inf	NA,0.748951	0.000334658	0.000669434
2	chr22:44129838:G:A	44129838	NA,A	NA,G	NA,1	NA,inf	NA,inf	NA,0.73204	0.000334441	0.000669029
2	chr22:44228181:G:A	44228181	NA,A	NA,G	NA,1	NA,-inf	NA,inf	NA,0.763998	0.000334403	0.000669159
2	chr22:43607198:C:T	43607198	T,T	C,C	1,1	-inf,inf	inf,inf	2.87423,0.405189	0.00033347	0.000667387
2	chr22:44129498:G:C	44129498	NA,C	NA,G	NA,1	NA,-inf	NA,inf	NA,0.793023	0.000332696	0.000665724
2	chr22:44176931:A:T	44176931	NA,T	NA,A	NA,1	NA,inf	NA,inf	NA,0.743885	0.000332491	0.000665099
2	chr22:44049779:C:T	44049779	T,T	C,C	1,1	inf,inf	inf,inf	2.49245,0.137669	0.000332209	0.000664838
2	chr22:44285103:G:A	44285103	NA,A	NA,G	NA,1	NA,inf	NA,inf	NA,0.687539	0.000332179	0.000664502
2	chr22:44132832:C:T	44132832	NA,T	NA,C	NA,1	NA,inf	NA,inf	NA,0.8178	0.000330866	0.000662037
2	chr22:44263926:G:A	44263926	NA,A	NA,G	NA,1	NA,inf	NA,inf	NA,0.716302	0.000330686	0.000661478
2	chr22:44146242:G:A	44146242	NA,A	NA,G	NA,1	NA,-inf	NA,inf	NA,0.790588	0.000330049	0.000660433
2	chr22:43840601:G:A	43840601	NA,A	NA,G	NA,1	NA,inf	NA,inf	NA,0.647493	0.00032976	0.00065983
2	chr22:43563978:G:A	43563978	NA,A	NA,G	NA,1	NA,-inf	NA,inf	NA,0.762082	0.000329296	0.000658957
2	chr22:44119831:G:A	44119831	A,NA	G,NA	1,NA	-inf,NA	inf,NA	1.27296,NA	0.000329289	0.000658885
2	chr22:44413430:G:A	44413430	NA,A	NA,G	NA,1	NA,inf	NA,inf	NA,0.723648	0.00032879	0.000657114
2	chr22:44401520:C:T	44401520	NA,T	NA,C	NA,1	NA,-inf	NA,inf	NA,0.752334	0.000328524	0.000657822
2	chr22:44401519:C:A	44401519	NA,A	NA,C	NA,1	NA,-inf	NA,inf	NA,0.752334	0.000328524	0.000657822
2	chr22:43527017:G:A	43527017	NA,A	NA,G	NA,1	NA,inf	NA,inf	NA,0.807578	0.000328481	0.000657143
2	chr22:44392865:C:A	44392865	NA,A	NA,C	NA,1	NA,inf	NA,inf	NA,0.704685	0.000327115	0.000654443
2	chr22:44244180:T:C	44244180	NA,C	NA,T	NA,1	NA,inf	NA,inf	NA,0.751851	0.00032582	0.000651928
2	chr22:43894495:C:T	43894495	NA,T	NA,C	NA,1	NA,inf	NA,inf	NA,0.800008	0.000325737	0.000651733
2	chr22:44176935:G:A	44176935	NA,A	NA,G	NA,1	NA,inf	NA,inf	NA,0.730561	0.000325734	0.000651588
2	chr22:44202208:A:G	44202208	NA,G	NA,A	NA,1	NA,inf	NA,inf	NA,0.696061	0.000325134	0.000650729
2	chr22:44164168:G:A	44164168	A,NA	G,NA	1,NA	inf,NA	inf,NA	0.93749,NA	0.000324943	0.000650247
2	chr22:43741058:G:A	43741058	NA,A	NA,G	NA,1	NA,-inf	NA,inf	NA,0.772127	0.000324055	0.000648455
2	chr22:43773075:G:A	43773075	NA,A	NA,G	NA,1	NA,inf	NA,inf	NA,0.660584	0.000323875	0.000648043
2	chr22:44284509:G:A	44284509	NA,A	NA,G	NA,1	NA,inf	NA,inf	NA,0.669975	0.000323776	0.000647694
2	chr22:43712161:C:T	43712161	NA,T	NA,C	NA,1	NA,inf	NA,inf	NA,0.66089	0.00032365	0.000647519
2	chr22:43586737:G:T	43586737	T,T	G,G	1,1	-inf,inf	inf,inf	2.96909,0.255236	0.000323641	0.00064773
2	chr22:44392061:AG:A	44392061	NA,A	NA,AG	NA,1	NA,inf	NA,inf	NA,0.701001	0.000323102	0.000646498
2	chr22:44062397:G:C	44062397	C,NA	G,NA	1,NA	inf,NA	inf,NA	0.557147,NA	0.000322986	0.000646282
2	chr22:44209527:G:A	44209527	A,A	G,G	1,1	inf,inf	inf,inf	0.476883,0.739817	0.000322538	0.000645597
2	chr22:44284311:C:T	44284311	NA,T	NA,C	NA,1	NA,inf	NA,inf	NA,0.666365	0.000321896	0.000643935
2	chr22:44410350:G:A	44410350	NA,A	NA,G	NA,1	NA,inf	NA,inf	NA,0.719001	0.00032159	0.000643747
2	chr22:44340268:A:G	44340268	NA,G	NA,A	NA,1	NA,inf	NA,inf	NA,0.71929	0.00032057	0.000641385
2	chr22:44302139:G:A	44302139	NA,A	NA,G	NA,1	NA,inf	NA,inf	NA,0.69401	0.000319775	0.000639852
2	chr22:43526619:G:A	43526619	A,A	G,G	1,1	-inf,inf	inf,inf	2.67903,0.578343	0.000319423	0.000639223
2	chr22:44011406:C:T	44011406	NA,T	NA,C	NA,1	NA,inf	NA,inf	NA,0.6397	0.00031915	0.000638569
2	chr22:43858142:T:C	43858142	C,NA	T,NA	1,NA	inf,NA	inf,NA	1.92296,NA	0.000319129	0.000638686
2	chr22:43460138:C:T	43460138	NA,T	NA,C	NA,1	NA,inf	NA,inf	NA,0.6704	0.000318841	0.000637938
2	chr22:43446825:C:G	43446825	NA,G	NA,C	NA,1	NA,-inf	NA,inf	NA,0.763769	0.000318837	0.000638027
2	chr22:43683848:A:C	43683848	NA,C	NA,A	NA,1	NA,-inf	NA,inf	NA,0.752368	0.0003188	0.000637958
2	chr22:43715305:C:T	43715305	NA,T	NA,C	NA,1	NA,-inf	NA,inf	NA,0.744586	0.000318747	0.000637828
2	chr22:44120223:A:C	44120223	NA,C	NA,A	NA,1	NA,inf	NA,inf	NA,0.666794	0.000318575	0.000637391
2	chr22:43678386:T:C	43678386	NA,C	NA,T	NA,1	NA,-inf	NA,inf	NA,0.74995	0.000318407	0.000637171
2	chr22:44224865:A:G	44224865	G,G	A,A	1,1	inf,inf	inf,inf	0.535809,0.398688	0.000317875	0.000636339
2	chr22:43894647:G:A	43894647	NA,A	NA,G	NA,1	NA,-inf	NA,inf	NA,0.506004	0.000317545	0.000635286
2	chr22:44159584:G:A	44159584	A,NA	G,NA	1,NA	inf,NA	inf,NA	0.864953,NA	0.000317431	0.000635188
2	chr22:43449840:C:T	43449840	NA,T	NA,C	NA,1	NA,-inf	NA,inf	NA,0.759338	0.000317013	0.000634386
2	chr22:44145530:C:T	44145530	NA,T	NA,C	NA,1	NA,inf	NA,inf	NA,0.678404	0.000316092	0.000632347
2	chr22:44146141:A:G	44146141	NA,G	NA,A	NA,1	NA,inf	NA,inf	NA,0.70587	0.000315777	0.000631826
2	chr22:43766607:C:T	43766607	NA,T	NA,C	NA,1	NA,-inf	NA,inf	NA,0.741067	0.000315471	0.000631275
2	chr22:44266366:G:A	44266366	NA,A	NA,G	NA,1	NA,-inf	NA,inf	NA,0.735688	0.000314234	0.000628924
2	chr22:44100525:A:C	44100525	C,C	A,A	1,1	-inf,-inf	inf,inf	0.073796,1.92987	0.000313639	0.00062768
2	chr22:44102656:A:G	44102656	NA,G	NA,A	NA,1	NA,-inf	NA,inf	NA,0.843376	0.000312346	0.000625103
2	chr22:43478932:C:T	43478932	T,NA	C,NA	1,NA	inf,NA	inf,NA	1.32731,NA	0.000311262	0.000622821
2	chr22:44379831:AAG:A	44379831	NA,A	NA,AAG	NA,1	NA,inf	NA,inf	NA,0.701227	0.000310808	0.000621733
2	chr22:44020111:T:C	44020111	NA,C	NA,T	NA,1	NA,-inf	NA,inf	NA,0.527898	0.000310783	0.00062192
2	chr22:44176369:G:A	44176369	NA,A	NA,G	NA,1	NA,inf	NA,inf	NA,0.723652	0.00031075	0.00062173
2	chr22:44229722:T:C	44229722	NA,C	NA,T	NA,1	NA,inf	NA,inf	NA,0.656163	0.000310421	0.000621061
2	chr22:44285889:G:A	44285889	NA,A	NA,G	NA,1	NA,inf	NA,inf	NA,0.652615	0.00031022	0.000620596
2	chr22:43555961:G:A	43555961	NA,A	NA,G	NA,1	NA,inf	NA,inf	NA,0.773583	0.000309364	0.000618915
2	chr22:44321254:C:T	44321254	NA,T	NA,C	NA,1	NA,inf	NA,inf	NA,0.683353	0.000308937	0.000618057
2	chr22:44221854:C:T	44221854	NA,T	NA,C	NA,1	NA,inf	NA,inf	NA,0.669806	0.00030882	0.000617931
2	chr22:44361025:C:T	44361025	NA,T	NA,C	NA,1	NA,inf	NA,inf	NA,0.684033	0.000308727	0.000617586
2	chr22:43506162:C:T	43506162	NA,T	NA,C	NA,1	NA,inf	NA,inf	NA,0.636614	0.000308604	0.000617489
2	chr22:43966907:A:G	43966907	NA,G	NA,A	NA,1	NA,inf	NA,inf	NA,0.521681	0.000308301	0.000616812
2	chr22:44230277:A:G	44230277	NA,G	NA,A	NA,1	NA,-inf	NA,inf	NA,0.704983	0.000307935	0.000616202
2	chr22:43434195:G:C	43434195	NA,C	NA,G	NA,1	NA,-inf	NA,inf	NA,0.708682	0.000307924	0.00061617
2	chr22:44364852:C:T	44364852	T,T	C,C	1,1	inf,-inf	inf,inf	0.732987,1.02427	0.000307902	0.000616088
2	chr22:43905040:A:G	43905040	NA,G	NA,A	NA,1	NA,inf	NA,inf	NA,0.689628	0.000306485	0.000613115
2	chr22:43921871:T:C	43921871	NA,C	NA,T	NA,1	NA,inf	NA,inf	NA,0.617646	0.000306473	0.000613105
2	chr22:44008652:G:A	44008652	NA,A	NA,G	NA,1	NA,inf	NA,inf	NA,0.613809	0.000306243	0.000612751
2	chr22:43530845:T:C	43530845	NA,C	NA,T	NA,1	NA,-inf	NA,inf	NA,0.728178	0.000306062	0.000612495
2	chr22:44349787:CACTT:C	44349787	NA,C	NA,CACTT	NA,1	NA,-inf	NA,inf	NA,0.745021	0.000306034	0.000612463
2	chr22:44426207:C:T	44426207	NA,T	NA,C	NA,1	NA,inf	NA,inf	NA,0.741039	0.000306016	0.000611503
2	chr22:44212577:A:C	44212577	C,C	A,A	1,1	inf,-inf	inf,inf	1.89502,0.09966	0.000305088	0.000610579
2	chr22:44139746:C:T	44139746	NA,T	NA,C	NA,1	NA,-inf	NA,inf	NA,0.705754	0.000304777	0.000609875
2	chr22:44094446:G:T	44094446	NA,T	NA,G	NA,1	NA,-inf	NA,inf	NA,0.717735	0.000304489	0.000609393
2	chr22:44255993:C:T	44255993	NA,T	NA,C	NA,1	NA,inf	NA,inf	NA,0.673216	0.000304464	0.000609118
2	chr22:43485163:A:G	43485163	NA,G	NA,A	NA,1	NA,inf	NA,inf	NA,0.606332	0.000304298	0.000608876
2	chr22:43511098:G:A	43511098	NA,A	NA,G	NA,1	NA,inf	NA,inf	NA,0.634508	0.000304047	0.000608365
2	chr22:44289705:C:T	44289705	NA,T	NA,C	NA,1	NA,-inf	NA,inf	NA,0.673925	0.000303925	0.000608108
2	chr22:44082157:G:T	44082157	NA,T	NA,G	NA,1	NA,-inf	NA,inf	NA,0.755634	0.000303613	0.000607523
2	chr22:44147236:G:A	44147236	NA,A	NA,G	NA,1	NA,-inf	NA,inf	NA,0.716435	0.0003033	0.00060691
2	chr22:43528285:G:A	43528285	A,A	G,G	1,1	-inf,inf	inf,inf	2.53837,0.730586	0.000303221	0.000606767
2	chr22:44143805:G:A	44143805	A,NA	G,NA	1,NA	-inf,NA	inf,NA	1.64752,NA	0.000302981	0.000606265
2	chr22:43598189:C:T	43598189	T,T	C,C	1,1	-inf,inf	inf,inf	2.71272,0.501723	0.000302506	0.000605419
2	chr22:44012103:G:T	44012103	NA,T	NA,G	NA,1	NA,-inf	NA,inf	NA,0.680383	0.000302292	0.000604949
2	chr22:44252921:G:A	44252921	NA,A	NA,G	NA,1	NA,inf	NA,inf	NA,0.654798	0.000302117	0.000604453
2	chr22:44272137:AG:A	44272137	NA,A	NA,AG	NA,1	NA,-inf	NA,inf	NA,0.704006	0.000301908	0.000604102
2	chr22:43591325:T:C	43591325	NA,C	NA,T	NA,1	NA,inf	NA,inf	NA,0.750536	0.000301482	0.000603152
2	chr22:43563109:C:T	43563109	NA,T	NA,C	NA,1	NA,-inf	NA,inf	NA,0.70431	0.000300952	0.000602242
2	chr22:44181197:C:T	44181197	NA,T	NA,C	NA,1	NA,inf	NA,inf	NA,0.676314	0.000300339	0.000600809
2	chr22:44006562:T:G	44006562	NA,G	NA,T	NA,1	NA,inf	NA,inf	NA,0.600156	0.000299693	0.000599648
2	chr22:44006950:T:A	44006950	NA,A	NA,T	NA,1	NA,inf	NA,inf	NA,0.599695	0.000299471	0.000599203
2	chr22:44027172:G:A	44027172	NA,A	NA,G	NA,1	NA,inf	NA,inf	NA,0.654029	0.000299176	0.00059858
2	chr22:43885500:T:C	43885500	C,C	T,T	1,1	inf,-inf	inf,inf	1.55484,1.30544	0.000298892	0.000597979
2	chr22:44177772:A:G	44177772	NA,G	NA,A	NA,1	NA,inf	NA,inf	NA,0.67553	0.000298707	0.000597541
2	chr22:44219832:C:G	44219832	NA,G	NA,C	NA,1	NA,inf	NA,inf	NA,0.673588	0.000298509	0.000597248
2	chr22:43591835:T:C	43591835	NA,C	NA,T	NA,1	NA,-inf	NA,inf	NA,0.693695	0.000298477	0.000597294
2	chr22:44202812:G:A	44202812	A,A	G,G	1,1	inf,-inf	inf,inf	2.27123,0.253869	0.000298254	0.000596876
2	chr22:43613706:G:A	43613706	NA,A	NA,G	NA,1	NA,-inf	NA,inf	NA,0.712815	0.000298231	0.000596794
2	chr22:44023939:A:G	44023939	NA,G	NA,A	NA,1	NA,inf	NA,inf	NA,0.710194	0.00029739	0.000594979
2	chr22:44298111:T:G	44298111	NA,G	NA,T	NA,1	NA,inf	NA,inf	NA,0.651157	0.000297322	0.000594856
2	chr22:44016446:G:T	44016446	NA,T	NA,G	NA,1	NA,inf	NA,inf	NA,0.586688	0.000296453	0.000593124
2	chr22:43477169:C:T	43477169	NA,T	NA,C	NA,1	NA,-inf	NA,inf	NA,0.71357	0.00029645	0.00059324
2	chr22:44099002:A:G	44099002	NA,G	NA,A	NA,1	NA,inf	NA,inf	NA,0.586725	0.000296311	0.000592763
2	chr22:44271081:C:T	44271081	NA,T	NA,C	NA,1	NA,-inf	NA,inf	NA,0.671346	0.000295907	0.000592117
2	chr22:44383018:G:T	44383018	NA,T	NA,G	NA,1	NA,-inf	NA,inf	NA,0.674085	0.000295553	0.000591365
2	chr22:44246974:T:C	44246974	NA,C	NA,T	NA,1	NA,-inf	NA,inf	NA,0.708854	0.000295338	0.000590988
2	chr22:44023664:G:C	44023664	NA,C	NA,G	NA,1	NA,inf	NA,inf	NA,0.704972	0.000295202	0.000590602
2	chr22:44140719:A:G	44140719	NA,G	NA,A	NA,1	NA,-inf	NA,inf	NA,0.714469	0.000295016	0.00059037
2	chr22:43469133:C:T	43469133	NA,T	NA,C	NA,1	NA,inf	NA,inf	NA,0.619213	0.000295011	0.00059024
2	chr22:43988545:G:A	43988545	NA,A	NA,G	NA,1	NA,inf	NA,inf	NA,0.579235	0.000294971	0.000590173
2	chr22:44286959:AGTGTCCGGCCT:A	44286959	NA,A	NA,AGTGTCCGGCCT	NA,1	NA,inf	NA,inf	NA,0.624095	0.000294652	0.000589504
2	chr22:44203776:G:A	44203776	A,A	G,G	1,1	inf,-inf	inf,inf	2.26275,0.257382	0.000294077	0.000588519
2	chr22:44387572:C:T	44387572	NA,T	NA,C	NA,1	NA,-inf	NA,inf	NA,0.724385	0.000293564	0.000587448
2	chr22:44271835:A:T	44271835	NA,T	NA,A	NA,1	NA,-inf	NA,inf	NA,0.663727	0.000292761	0.000585927
2	chr22:43450629:A:G	43450629	NA,G	NA,A	NA,1	NA,-inf	NA,inf	NA,0.701512	0.000292061	0.000584453
2	chr22:44070023:G:A	44070023	NA,A	NA,G	NA,1	NA,-inf	NA,inf	NA,0.758852	0.000290643	0.000581598
2	chr22:43751421:C:T	43751421	NA,T	NA,C	NA,1	NA,-inf	NA,inf	NA,0.686984	0.000290414	0.000581149
2	chr22:44423902:C:A	44423902	NA,A	NA,C	NA,1	NA,inf	NA,inf	NA,0.661655	0.000288996	0.000578097
2	chr22:44417110:G:A	44417110	NA,A	NA,G	NA,1	NA,inf	NA,inf	NA,0.632923	0.000288184	0.000576988
2	chr22:43665156:C:T	43665156	NA,T	NA,C	NA,1	NA,-inf	NA,inf	NA,0.654671	0.000288157	0.000576646
2	chr22:43662477:T:C	43662477	NA,C	NA,T	NA,1	NA,-inf	NA,inf	NA,0.674509	0.00028809	0.000576497
2	chr22:44313588:C:T	44313588	NA,T	NA,C	NA,1	NA,-inf	NA,inf	NA,0.65142	0.000287749	0.000575854
2	chr22:44187985:G:A	44187985	NA,A	NA,G	NA,1	NA,inf	NA,inf	NA,0.62221	0.000287255	0.000574807
2	chr22:44187899:C:T	44187899	NA,T	NA,C	NA,1	NA,inf	NA,inf	NA,0.621895	0.000286966	0.000574224
2	chr22:43726049:T:A	43726049	NA,A	NA,T	NA,1	NA,inf	NA,inf	NA,0.587489	0.00028687	0.000573937
2	chr22:44216882:G:A	44216882	A,A	G,G	1,1	inf,-inf	inf,inf	1.87023,0.00993578	0.000286869	0.000574146
2	chr22:43711591:G:A	43711591	NA,A	NA,G	NA,1	NA,-inf	NA,inf	NA,0.653592	0.000286667	0.000573668
2	chr22:44020344:T:C	44020344	NA,C	NA,T	NA,1	NA,-inf	NA,inf	NA,0.479028	0.000286349	0.000573028
2	chr22:44177152:C:G	44177152	NA,G	NA,C	NA,1	NA,inf	NA,inf	NA,0.651064	0.000286227	0.000572575
2	chr22:43588697:C:T	43588697	NA,T	NA,C	NA,1	NA,-inf	NA,inf	NA,0.664743	0.000286041	0.000572411
2	chr22:43886396:A:G	43886396	G,G	A,A	1,1	inf,-inf	inf,inf	1.45684,1.34379	0.000285825	0.000571837
2	chr22:44269641:AAAC:A	44269641	NA,A	NA,AAAC	NA,1	NA,-inf	NA,inf	NA,0.646395	0.000285709	0.000571817
2	chr22:44009521:A:G	44009521	NA,G	NA,A	NA,1	NA,-inf	NA,inf	NA,0.645109	0.00028559	0.000571524
2	chr22:44359431:G:C	44359431	C,C	G,G	1,1	-inf,inf	inf,inf	1.19109,0.836367	0.000285292	0.000570846
2	chr22:44188211:G:A	44188211	NA,A	NA,G	NA,1	NA,inf	NA,inf	NA,0.617519	0.000285203	0.000570701
2	chr22:43511167:C:T	43511167	NA,T	NA,C	NA,1	NA,inf	NA,inf	NA,0.545928	0.000285157	0.000570561
2	chr22:43955966:A:G	43955966	NA,G	NA,A	NA,1	NA,-inf	NA,inf	NA,0.61782	0.000285085	0.00057048
2	chr22:44169454:C:T	44169454	T,NA	C,NA	1,NA	-inf,NA	inf,NA	0.951709,NA	0.000284837	0.000569997
2	chr22:44038728:G:T	44038728	NA,T	NA,G	NA,1	NA,inf	NA,inf	NA,0.600794	0.000284731	0.000569669
2	chr22:44101887:C:T	44101887	T,T	C,C	1,1	inf,-inf	inf,inf	0.117645,2.0525	0.000284694	0.00056978
2	chr22:44200863:C:A	44200863	A,A	C,C	1,1	inf,-inf	inf,inf	2.29307,0.081215	0.000284618	0.000569594
2	chr22:43589696:G:A	43589696	A,A	G,G	1,1	-inf,inf	inf,inf	2.97893,0.109945	0.000284231	0.000568865
2	chr22:44123172:A:G	44123172	NA,G	NA,A	NA,1	NA,-inf	NA,inf	NA,0.736517	0.000284128	0.000568693
2	chr22:44312851:T:C	44312851	NA,C	NA,T	NA,1	NA,inf	NA,inf	NA,0.621352	0.000284069	0.000568399
2	chr22:43587592:G:A	43587592	NA,A	NA,G	NA,1	NA,-inf	NA,inf	NA,0.671594	0.0002839	0.000568109
2	chr22:43682129:C:T	43682129	NA,T	NA,C	NA,1	NA,-inf	NA,inf	NA,0.39674	0.00028351	0.000567306
2	chr22:44120617:G:A	44120617	NA,A	NA,G	NA,1	NA,-inf	NA,inf	NA,0.737453	0.000282959	0.000566353
2	chr22:44242892:C:T	44242892	NA,T	NA,C	NA,1	NA,inf	NA,inf	NA,0.634745	0.000282459	0.000565175
2	chr22:43897885:C:T	43897885	NA,T	NA,C	NA,1	NA,-inf	NA,inf	NA,0.597999	0.000282412	0.000565097
2	chr22:43868337:G:T	43868337	T,T	G,G	1,1	inf,-inf	inf,inf	1.57585,1.37667	0.000282297	0.000564651
2	chr22:43459632:T:C	43459632	NA,C	NA,T	NA,1	NA,inf	NA,inf	NA,0.600208	0.000282249	0.000564733
2	chr22:44118284:G:A	44118284	NA,A	NA,G	NA,1	NA,inf	NA,inf	NA,0.64304	0.000282231	0.00056472
2	chr22:44416255:G:A	44416255	NA,A	NA,G	NA,1	NA,-inf	NA,inf	NA,0.641952	0.000282175	0.000564424
2	chr22:43636008:T:A	43636008	NA,A	NA,T	NA,1	NA,inf	NA,inf	NA,0.576784	0.000281848	0.000563961
2	chr22:43515569:A:T	43515569	NA,T	NA,A	NA,1	NA,inf	NA,inf	NA,0.53283	0.000280927	0.000562099
2	chr22:43573836:A:G	43573836	NA,G	NA,A	NA,1	NA,-inf	NA,inf	NA,0.662175	0.000279767	0.000559839
2	chr22:44141192:G:A	44141192	NA,A	NA,G	NA,1	NA,-inf	NA,inf	NA,0.678558	0.000279605	0.000559534
2	chr22:44087529:A:AGAT	44087529	NA,AGAT	NA,A	NA,1	NA,-inf	NA,inf	NA,0.655386	0.000279242	0.000558798
2	chr22:43717057:T:C	43717057	NA,C	NA,T	NA,1	NA,-inf	NA,inf	NA,0.661195	0.000279221	0.000558767
2	chr22:43647664:G:C	43647664	C,NA	G,NA	1,NA	inf,NA	inf,NA	0.95885,NA	0.000278801	0.00055787
2	chr22:43575468:A:G	43575468	NA,G	NA,A	NA,1	NA,-inf	NA,inf	NA,0.658974	0.000278441	0.000557185
2	chr22:43545794:G:A	43545794	A,A	G,G	1,1	-inf,inf	inf,inf	2.81196,0.342578	0.000277847	0.000556083
2	chr22:43895087:G:A	43895087	NA,A	NA,G	NA,1	NA,inf	NA,inf	NA,0.557073	0.000277616	0.000555466
2	chr22:43448787:G:C	43448787	NA,C	NA,G	NA,1	NA,-inf	NA,inf	NA,0.655695	0.000277336	0.000554984
2	chr22:44166034:G:A	44166034	A,NA	G,NA	1,NA	-inf,NA	inf,NA	1.26186,NA	0.000276972	0.000554245
2	chr22:43911737:C:T	43911737	NA,T	NA,C	NA,1	NA,-inf	NA,inf	NA,0.664865	0.000276933	0.000554177
2	chr22:43791672:G:A	43791672	NA,A	NA,G	NA,1	NA,inf	NA,inf	NA,0.579376	0.000276832	0.000553923
2	chr22:43861651:G:A	43861651	NA,A	NA,G	NA,1	NA,-inf	NA,inf	NA,0.378353	0.000276739	0.00055375
2	chr22:43631669:T:C	43631669	NA,C	NA,T	NA,1	NA,inf	NA,inf	NA,0.715597	0.000276518	0.000553264
2	chr22:44139611:C:T	44139611	NA,T	NA,C	NA,1	NA,-inf	NA,inf	NA,0.668106	0.000276101	0.000552518
2	chr22:43488661:TCTAATTTTCAA:T	43488661	NA,T	NA,TCTAATTTTCAA	NA,1	NA,-inf	NA,inf	NA,0.683826	0.000275924	0.000552185
2	chr22:43482896:C:G	43482896	NA,G	NA,C	NA,1	NA,inf	NA,inf	NA,0.534605	0.00027578	0.000551796
2	chr22:44248110:A:C	44248110	NA,C	NA,A	NA,1	NA,-inf	NA,inf	NA,0.629308	0.000275616	0.000551551
2	chr22:44318114:G:A	44318114	NA,A	NA,G	NA,1	NA,inf	NA,inf	NA,0.590436	0.000275591	0.000551434
2	chr22:44397039:C:T	44397039	NA,T	NA,C	NA,1	NA,inf	NA,inf	NA,0.5919	0.000274636	0.000549486
2	chr22:43489342:C:A	43489342	NA,A	NA,C	NA,1	NA,inf	NA,inf	NA,0.542127	0.000274201	0.00054866
2	chr22:43584381:T:C	43584381	NA,C	NA,T	NA,1	NA,-inf	NA,inf	NA,0.630109	0.000274098	0.000548499
2	chr22:44351148:G:T	44351148	NA,T	NA,G	NA,1	NA,inf	NA,inf	NA,0.595554	0.000273763	0.000547773
2	chr22:44055158:A:G	44055158	NA,G	NA,A	NA,1	NA,inf	NA,inf	NA,0.586108	0.000273498	0.0005472
2	chr22:44215518:T:C	44215518	NA,C	NA,T	NA,1	NA,inf	NA,inf	NA,0.580291	0.000273361	0.000546909
2	chr22:44216775:G:C	44216775	C,C	G,G	1,1	inf,inf	inf,inf	1.17728,0.261422	0.000273319	0.000547132
2	chr22:44107126:G:C	44107126	NA,C	NA,G	NA,1	NA,inf	NA,inf	NA,0.56367	0.000272928	0.000546071
2	chr22:43983872:G:A	43983872	NA,A	NA,G	NA,1	NA,inf	NA,inf	NA,0.543034	0.000272793	0.000545825
2	chr22:44266205:A:T	44266205	NA,T	NA,A	NA,1	NA,inf	NA,inf	NA,0.638381	0.000272652	0.000545549
2	chr22:43456882:C:T	43456882	NA,T	NA,C	NA,1	NA,-inf	NA,inf	NA,0.653543	0.000272205	0.000544716
2	chr22:44231036:T:G	44231036	NA,G	NA,T	NA,1	NA,inf	NA,inf	NA,0.608514	0.000271751	0.000543748
2	chr22:43700204:T:G	43700204	NA,G	NA,T	NA,1	NA,inf	NA,inf	NA,0.548765	0.000270908	0.00054201
2	chr22:44135311:T:C	44135311	NA,C	NA,T	NA,1	NA,inf	NA,inf	NA,0.582353	0.000270839	0.000541913
2	chr22:44258827:T:C	44258827	NA,C	NA,T	NA,1	NA,inf	NA,inf	NA,0.643597	0.000270549	0.000541354
2	chr22:43840777:T:C	43840777	NA,C	NA,T	NA,1	NA,-inf	NA,inf	NA,0.644041	0.00027035	0.000540981
2	chr22:44019702:G:A	44019702	NA,A	NA,G	NA,1	NA,-inf	NA,inf	NA,0.445261	0.000270273	0.000540861
2	chr22:44019551:T:C	44019551	NA,C	NA,T	NA,1	NA,-inf	NA,inf	NA,0.444975	0.00027014	0.000540594
2	chr22:44019836:A:G	44019836	NA,G	NA,A	NA,1	NA,-inf	NA,inf	NA,0.444877	0.000270101	0.000540516
2	chr22:44019883:C:T	44019883	NA,T	NA,C	NA,1	NA,-inf	NA,inf	NA,0.444877	0.000270101	0.000540516
2	chr22:44231965:G:A	44231965	A,NA	G,NA	1,NA	-inf,NA	inf,NA	1.48146,NA	0.000269728	0.000539739
2	chr22:44160846:G:A	44160846	NA,A	NA,G	NA,1	NA,inf	NA,inf	NA,0.57191	0.000269688	0.000539595
2	chr22:43856654:G:A	43856654	NA,A	NA,G	NA,1	NA,-inf	NA,inf	NA,0.642335	0.00026968	0.00053964
2	chr22:44276824:C:T	44276824	NA,T	NA,C	NA,1	NA,-inf	NA,inf	NA,0.611719	0.000269537	0.000539391
2	chr22:44191628:A:G	44191628	NA,G	NA,A	NA,1	NA,inf	NA,inf	NA,0.580175	0.000269479	0.00053917
2	chr22:44423598:G:T	44423598	NA,T	NA,G	NA,1	NA,inf	NA,inf	NA,0.595518	0.000269368	0.000538647
2	chr22:44170327:G:A	44170327	NA,A	NA,G	NA,1	NA,inf	NA,inf	NA,0.611326	0.000269189	0.000538609
2	chr22:44019481:A:G	44019481	NA,G	NA,A	NA,1	NA,-inf	NA,inf	NA,0.441817	0.000268771	0.000537855
2	chr22:44315382:G:A	44315382	A,A	G,G	1,1	-inf,inf	inf,inf	2.27493,0.024472	0.000268523	0.00053733
2	chr22:44176953:A:C	44176953	NA,C	NA,A	NA,1	NA,inf	NA,inf	NA,0.600396	0.000268086	0.000536305
2	chr22:44344692:C:T	44344692	T,T	C,C	1,1	-inf,inf	inf,inf	0.544907,1.73386	0.000267914	0.000536069
2	chr22:44019938:G:A	44019938	NA,A	NA,G	NA,1	NA,-inf	NA,inf	NA,0.438007	0.000267412	0.000535138
2	chr22:44302474:C:T	44302474	NA,T	NA,C	NA,1	NA,inf	NA,inf	NA,0.614216	0.000267212	0.000534674
2	chr22:43884621:A:G	43884621	G,G	A,A	1,1	inf,-inf	inf,inf	1.46385,1.29968	0.0002668	0.000533776
2	chr22:44155505:C:T	44155505	NA,T	NA,C	NA,1	NA,inf	NA,inf	NA,0.579893	0.000266787	0.000533825
2	chr22:43594647:A:G	43594647	NA,G	NA,A	NA,1	NA,-inf	NA,inf	NA,0.628593	0.000266552	0.000533399
2	chr22:44198255:A:G	44198255	NA,G	NA,A	NA,1	NA,inf	NA,inf	NA,0.633039	0.000266273	0.000532985
2	chr22:43996049:G:A	43996049	NA,A	NA,G	NA,1	NA,inf	NA,inf	NA,0.496629	0.000266198	0.000532623
2	chr22:43430650:T:C	43430650	NA,C	NA,T	NA,1	NA,-inf	NA,inf	NA,0.605115	0.000265974	0.000532247
2	chr22:43596172:A:G	43596172	NA,G	NA,A	NA,1	NA,-inf	NA,inf	NA,0.626181	0.000265614	0.000531522
2	chr22:44283241:G:A	44283241	NA,A	NA,G	NA,1	NA,inf	NA,inf	NA,0.547641	0.000265095	0.000530334
2	chr22:44189498:GCAAA:G	44189498	NA,G	NA,GCAAA	NA,1	NA,inf	NA,inf	NA,0.616674	0.000264243	0.000528744
2	chr22:43630684:G:A	43630684	A,A	G,G	1,1	inf,inf	inf,inf	0.295538,1.96983	0.00026393	0.00052832
2	chr22:43887140:C:T	43887140	T,T	C,C	1,1	inf,-inf	inf,inf	1.44734,1.30824	0.0002638	0.00052778
2	chr22:43504839:T:C	43504839	NA,C	NA,T	NA,1	NA,inf	NA,inf	NA,0.525969	0.000263687	0.000527634
2	chr22:43575177:G:T	43575177	NA,T	NA,G	NA,1	NA,-inf	NA,inf	NA,0.618873	0.000263309	0.000526906
2	chr22:44297021:A:G	44297021	NA,G	NA,A	NA,1	NA,inf	NA,inf	NA,0.572528	0.000263253	0.000526733
2	chr22:43485011:G:A	43485011	NA,A	NA,G	NA,1	NA,inf	NA,inf	NA,0.553462	0.000263242	0.000526693
2	chr22:44425214:C:A	44425214	A,A	C,C	1,1	inf,-inf	inf,inf	0.387647,1.50347	0.000262885	0.000525795
2	chr22:43486768:T:C	43486768	NA,C	NA,T	NA,1	NA,inf	NA,inf	NA,0.514089	0.000262871	0.000525992
2	chr22:43826244:G:T	43826244	NA,T	NA,G	NA,1	NA,inf	NA,inf	NA,0.716114	0.000262768	0.000525717
2	chr22:43806118:A:T	43806118	NA,T	NA,A	NA,1	NA,-inf	NA,inf	NA,0.589267	0.000262759	0.000525827
2	chr22:43647507:C:T	43647507	NA,T	NA,C	NA,1	NA,inf	NA,inf	NA,0.554187	0.000262678	0.000525578
2	chr22:43983171:G:A	43983171	NA,A	NA,G	NA,1	NA,inf	NA,inf	NA,0.497145	0.000262677	0.000525574
2	chr22:44186455:G:A	44186455	NA,A	NA,G	NA,1	NA,inf	NA,inf	NA,0.562163	0.000262492	0.000525188
2	chr22:43945311:C:G	43945311	NA,G	NA,C	NA,1	NA,inf	NA,inf	NA,0.51542	0.000262487	0.00052521
2	chr22:44318433:A:G	44318433	NA,G	NA,A	NA,1	NA,inf	NA,inf	NA,0.58976	0.000262161	0.000524632
2	chr22:43476096:T:C	43476096	NA,C	NA,T	NA,1	NA,-inf	NA,inf	NA,0.6465	0.000261881	0.000524089
2	chr22:43705470:T:C	43705470	NA,C	NA,T	NA,1	NA,inf	NA,inf	NA,0.526281	0.000261109	0.000522409
2	chr22:43673453:A:C	43673453	NA,C	NA,A	NA,1	NA,inf	NA,inf	NA,0.519778	0.00026098	0.000522229
2	chr22:43671085:G:T	43671085	NA,T	NA,G	NA,1	NA,inf	NA,inf	NA,0.61153	0.000260659	0.000521567
2	chr22:44229065:ATTAAG:A	44229065	NA,A	NA,ATTAAG	NA,1	NA,-inf	NA,inf	NA,0.576062	0.00026029	0.000520819
2	chr22:44350576:G:A	44350576	NA,A	NA,G	NA,1	NA,-inf	NA,inf	NA,0.642515	0.000260242	0.000520854
2	chr22:43504260:A:G	43504260	NA,G	NA,A	NA,1	NA,inf	NA,inf	NA,0.589649	0.000260176	0.000520559
2	chr22:44070108:C:T	44070108	NA,T	NA,C	NA,1	NA,inf	NA,inf	NA,0.547069	0.000260095	0.000520417
2	chr22:43431610:G:C	43431610	NA,C	NA,G	NA,1	NA,-inf	NA,inf	NA,0.590404	0.00026009	0.000520471
2	chr22:44276524:AGAGAAG:A	44276524	NA,A	NA,AGAGAAG	NA,1	NA,inf	NA,inf	NA,0.570341	0.000259902	0.00051999
2	chr22:44133346:C:T	44133346	NA,T	NA,C	NA,1	NA,inf	NA,inf	NA,0.606833	0.000259772	0.000519736
2	chr22:43725985:A:C	43725985	NA,C	NA,A	NA,1	NA,-inf	NA,inf	NA,0.587163	0.000259655	0.000519624
2	chr22:44416488:C:T	44416488	NA,T	NA,C	NA,1	NA,-inf	NA,inf	NA,0.585977	0.000259632	0.000519348
2	chr22:43432045:G:C	43432045	NA,C	NA,G	NA,1	NA,-inf	NA,inf	NA,0.589153	0.000259622	0.000519535
2	chr22:44270741:C:A	44270741	NA,A	NA,C	NA,1	NA,inf	NA,inf	NA,0.536951	0.000259265	0.000518817
2	chr22:44259050:AGAAC:A	44259050	NA,A	NA,AGAAC	NA,1	NA,inf	NA,inf	NA,0.545528	0.000259215	0.000518626
2	chr22:43720214:G:T	43720214	NA,T	NA,G	NA,1	NA,-inf	NA,inf	NA,0.581697	0.000259031	0.000518368
2	chr22:44218437:C:G	44218437	NA,G	NA,C	NA,1	NA,inf	NA,inf	NA,0.543584	0.000258818	0.000517871
2	chr22:44412762:G:A	44412762	NA,A	NA,G	NA,1	NA,inf	NA,inf	NA,0.565421	0.000258716	0.000517249
2	chr22:43885193:T:C	43885193	C,C	T,T	1,1	inf,-inf	inf,inf	1.49344,1.26153	0.000258508	0.000517191
2	chr22:43508291:T:G	43508291	NA,G	NA,T	NA,1	NA,inf	NA,inf	NA,0.504432	0.000258295	0.00051674
2	chr22:43526996:C:T	43526996	T,T	C,C	1,1	-inf,-inf	inf,inf	0.154213,1.89672	0.000258047	0.000516356
2	chr22:44027297:T:C	44027297	NA,C	NA,T	NA,1	NA,inf	NA,inf	NA,0.528587	0.000258018	0.00051624
2	chr22:44259049:G:C	44259049	NA,C	NA,G	NA,1	NA,inf	NA,inf	NA,0.539053	0.000257196	0.000514587
2	chr22:44146031:T:C	44146031	NA,C	NA,T	NA,1	NA,inf	NA,inf	NA,0.570213	0.000257074	0.00051439
2	chr22:43949117:C:T	43949117	NA,T	NA,C	NA,1	NA,inf	NA,inf	NA,0.51291	0.000256749	0.00051374
2	chr22:44050158:A:G	44050158	NA,G	NA,A	NA,1	NA,inf	NA,inf	NA,0.593674	0.000256411	0.000512989
2	chr22:43946514:T:A	43946514	NA,A	NA,T	NA,1	NA,inf	NA,inf	NA,0.489743	0.000255596	0.000511399
2	chr22:43737833:TCA:T	43737833	T,NA	TCA,NA	1,NA	inf,NA	inf,NA	0.574043,NA	0.000255403	0.000511104
2	chr22:44366819:G:A	44366819	NA,A	NA,G	NA,1	NA,inf	NA,inf	NA,0.559798	0.000255251	0.000510612
2	chr22:43852330:G:A	43852330	NA,A	NA,G	NA,1	NA,-inf	NA,inf	NA,0.612525	0.000254836	0.000509953
2	chr22:43852331:C:G	43852331	NA,G	NA,C	NA,1	NA,-inf	NA,inf	NA,0.611912	0.000254604	0.000509489
2	chr22:44123347:G:T	44123347	NA,T	NA,G	NA,1	NA,-inf	NA,inf	NA,0.595925	0.0002542	0.000508711
2	chr22:44116057:T:C	44116057	NA,C	NA,T	NA,1	NA,-inf	NA,inf	NA,0.552743	0.000254102	0.000508523
2	chr22:44050251:C:T	44050251	NA,T	NA,C	NA,1	NA,inf	NA,inf	NA,0.58912	0.000253831	0.000507833
2	chr22:43800469:G:A	43800469	NA,A	NA,G	NA,1	NA,inf	NA,inf	NA,0.671158	0.000253265	0.000506712
2	chr22:43852597:C:T	43852597	NA,T	NA,C	NA,1	NA,inf	NA,inf	NA,0.597377	0.000253014	0.000506218
2	chr22:44279874:C:G	44279874	NA,G	NA,C	NA,1	NA,-inf	NA,inf	NA,0.561797	0.000252974	0.000506251
2	chr22:44225177:G:A	44225177	A,A	G,G	1,1	inf,-inf	inf,inf	0.272557,1.60145	0.000252895	0.000505787
2	chr22:44292577:G:C	44292577	NA,C	NA,G	NA,1	NA,inf	NA,inf	NA,0.544397	0.000252781	0.000505781
2	chr22:44393328:C:G	44393328	NA,G	NA,C	NA,1	NA,-inf	NA,inf	NA,0.560851	0.000252362	0.000505072
2	chr22:43804780:C:G	43804780	NA,G	NA,C	NA,1	NA,inf	NA,inf	NA,0.669559	0.000252188	0.000504557
2	chr22:43444163:G:A	43444163	NA,A	NA,G	NA,1	NA,-inf	NA,inf	NA,0.596083	0.00025184	0.000503944
2	chr22:44414637:C:T	44414637	NA,T	NA,C	NA,1	NA,inf	NA,inf	NA,0.571133	0.00025177	0.000503213
2	chr22:43621438:A:T	43621438	T,T	A,A	1,1	-inf,inf	inf,inf	2.61123,0.476274	0.000251499	0.000503347
2	chr22:43997880:C:T	43997880	NA,T	NA,C	NA,1	NA,inf	NA,inf	NA,0.459483	0.000250999	0.000502217
2	chr22:44120115:C:A	44120115	NA,A	NA,C	NA,1	NA,inf	NA,inf	NA,0.522199	0.000250978	0.000502176
2	chr22:44155787:T:C	44155787	NA,C	NA,T	NA,1	NA,inf	NA,inf	NA,0.557383	0.000250701	0.000501634
2	chr22:44296013:T:C	44296013	NA,C	NA,T	NA,1	NA,-inf	NA,inf	NA,0.576202	0.000250454	0.000501201
2	chr22:44149626:G:A	44149626	NA,A	NA,G	NA,1	NA,inf	NA,inf	NA,0.537357	0.000250445	0.000501047
2	chr22:43655295:A:G	43655295	NA,G	NA,A	NA,1	NA,inf	NA,inf	NA,0.517111	0.000250235	0.000500683
2	chr22:43885281:C:T	43885281	T,T	C,C	1,1	inf,-inf	inf,inf	1.48844,1.24725	0.000249974	0.000500118
2	chr22:43962361:G:A	43962361	NA,A	NA,G	NA,1	NA,inf	NA,inf	NA,0.487763	0.000249479	0.000499202
2	chr22:43547095:G:A	43547095	NA,A	NA,G	NA,1	NA,inf	NA,inf	NA,0.505458	0.00024936	0.000498957
2	chr22:43560267:T:C	43560267	NA,C	NA,T	NA,1	NA,-inf	NA,inf	NA,0.578446	0.000249273	0.00049883
2	chr22:43976645:A:G	43976645	NA,G	NA,A	NA,1	NA,inf	NA,inf	NA,0.460759	0.000248802	0.000497817
2	chr22:44276532:T:C	44276532	NA,C	NA,T	NA,1	NA,inf	NA,inf	NA,0.537796	0.000247978	0.000496146
2	chr22:44301215:C:T	44301215	NA,T	NA,C	NA,1	NA,inf	NA,inf	NA,0.544748	0.000247902	0.000495952
2	chr22:44120450:G:A	44120450	NA,A	NA,G	NA,1	NA,inf	NA,inf	NA,0.506897	0.000247792	0.000495799
2	chr22:44317669:A:G	44317669	G,G	A,A	1,1	-inf,-inf	inf,inf	2.24723,0.151101	0.000247477	0.000495169
2	chr22:43630780:C:T	43630780	T,T	C,C	1,1	inf,inf	inf,inf	0.314366,1.91896	0.00024745	0.000495334
2	chr22:43610481:T:C	43610481	NA,C	NA,T	NA,1	NA,-inf	NA,inf	NA,0.577042	0.000247336	0.000494949
2	chr22:44070473:C:T	44070473	NA,T	NA,C	NA,1	NA,inf	NA,inf	NA,0.511454	0.00024713	0.000494533
2	chr22:44263722:G:A	44263722	NA,A	NA,G	NA,1	NA,-inf	NA,inf	NA,0.563792	0.000246919	0.000494142
2	chr22:44427284:C:T	44427284	NA,T	NA,C	NA,1	NA,-inf	NA,inf	NA,0.574109	0.000246703	0.000493791
2	chr22:43893709:A:G	43893709	NA,G	NA,A	NA,1	NA,inf	NA,inf	NA,0.833308	0.000246674	0.000493588
2	chr22:43743572:TGTGCAG:T	43743572	NA,T	NA,TGTGCAG	NA,1	NA,-inf	NA,inf	NA,0.547324	0.000246523	0.000493335
2	chr22:43450305:T:C	43450305	NA,C	NA,T	NA,1	NA,-inf	NA,inf	NA,0.614984	0.000246512	0.000493357
2	chr22:43623868:CACT:C	43623868	NA,C	NA,CACT	NA,1	NA,inf	NA,inf	NA,0.623203	0.000246501	0.000493184
2	chr22:44031748:G:A	44031748	NA,A	NA,G	NA,1	NA,inf	NA,inf	NA,0.611016	0.000246415	0.000493027
2	chr22:43484634:C:T	43484634	NA,T	NA,C	NA,1	NA,inf	NA,inf	NA,0.503916	0.000246162	0.000492563
2	chr22:43502609:C:T	43502609	NA,T	NA,C	NA,1	NA,-inf	NA,inf	NA,0.554768	0.000246072	0.000492414
2	chr22:44142143:C:T	44142143	NA,T	NA,C	NA,1	NA,inf	NA,inf	NA,0.529044	0.000246052	0.000492282
2	chr22:44199559:C:T	44199559	T,T	C,C	1,1	inf,-inf	inf,inf	2.19618,0.108871	0.000246015	0.000492341
2	chr22:43708320:C:T	43708320	NA,T	NA,C	NA,1	NA,inf	NA,inf	NA,0.484854	0.000245826	0.000491839
2	chr22:43751157:A:G	43751157	NA,G	NA,A	NA,1	NA,-inf	NA,inf	NA,0.545263	0.000245761	0.000491811
2	chr22:43808839:T:C	43808839	NA,C	NA,T	NA,1	NA,inf	NA,inf	NA,0.50976	0.000245595	0.000491403
2	chr22:43744226:G:A	43744226	A,NA	G,NA	1,NA	inf,NA	inf,NA	0.891544,NA	0.000245592	0.000491429
2	chr22:44386385:T:C	44386385	C,C	T,T	1,1	inf,-inf	inf,inf	1.21293,1.70553	0.000245522	0.000490721
2	chr22:43721712:C:T	43721712	NA,T	NA,C	NA,1	NA,inf	NA,inf	NA,0.527001	0.000245328	0.000490886
2	chr22:43802897:T:C	43802897	NA,C	NA,T	NA,1	NA,inf	NA,inf	NA,0.501495	0.00024513	0.000490456
2	chr22:43992239:T:C	43992239	NA,C	NA,T	NA,1	NA,inf	NA,inf	NA,0.443118	0.000245078	0.000490374
2	chr22:44274909:C:T	44274909	NA,T	NA,C	NA,1	NA,inf	NA,inf	NA,0.575918	0.00024497	0.000490199
2	chr22:43647751:C:T	43647751	NA,T	NA,C	NA,1	NA,inf	NA,inf	NA,0.52416	0.000244921	0.000490066
2	chr22:43934394:G:A	43934394	A,A	G,G	1,1	-inf,-inf	inf,inf	6.16693,2.3747	0.000244891	0.000489681
2	chr22:43847809:G:A	43847809	NA,A	NA,G	NA,1	NA,inf	NA,inf	NA,0.46	0.000244798	0.000489837
2	chr22:43525428:G:C	43525428	NA,C	NA,G	NA,1	NA,-inf	NA,inf	NA,0.574257	0.000244704	0.000489719
2	chr22:43956633:C:T	43956633	NA,T	NA,C	NA,1	NA,inf	NA,inf	NA,0.393756	0.000244594	0.000489392
2	chr22:43787534:C:T	43787534	NA,T	NA,C	NA,1	NA,inf	NA,inf	NA,0.495184	0.00024454	0.000489273
2	chr22:43489034:T:C	43489034	NA,C	NA,T	NA,1	NA,-inf	NA,inf	NA,0.599172	0.000244494	0.000489318
2	chr22:44263465:A:G	44263465	NA,G	NA,A	NA,1	NA,inf	NA,inf	NA,0.506264	0.000244416	0.000489
2	chr22:43772258:G:A	43772258	NA,A	NA,G	NA,1	NA,-inf	NA,inf	NA,0.56876	0.000244175	0.000488623
2	chr22:43905296:G:A	43905296	A,A	G,G	1,1	inf,inf	inf,inf	1.76358,1.54244	0.000244166	0.000488391
2	chr22:43978065:G:T	43978065	NA,T	NA,G	NA,1	NA,inf	NA,inf	NA,0.448494	0.000244072	0.000488356
2	chr22:43444887:T:C	43444887	NA,C	NA,T	NA,1	NA,-inf	NA,inf	NA,0.584417	0.000243856	0.000488048
2	chr22:43785032:G:A	43785032	NA,A	NA,G	NA,1	NA,inf	NA,inf	NA,0.498915	0.000243667	0.000487545
2	chr22:43899480:C:T	43899480	T,T	C,C	1,1	inf,-inf	inf,inf	1.01577,1.03825	0.000243558	0.000487392
2	chr22:44042180:T:G	44042180	NA,G	NA,T	NA,1	NA,-inf	NA,inf	NA,0.597425	0.000242912	0.000486091
2	chr22:43799240:G:C	43799240	NA,C	NA,G	NA,1	NA,inf	NA,inf	NA,0.637665	0.000242231	0.000484642
2	chr22:44020393:C:T	44020393	T,T	C,C	1,1	inf,-inf	inf,inf	1.13788,0.173437	0.00024218	0.000484659
2	chr22:44125076:G:A	44125076	NA,A	NA,G	NA,1	NA,-inf	NA,inf	NA,0.611712	0.000241942	0.000484253
2	chr22:43606850:C:G	43606850	NA,G	NA,C	NA,1	NA,-inf	NA,inf	NA,0.554263	0.000241873	0.000484011
2	chr22:44279469:C:T	44279469	NA,T	NA,C	NA,1	NA,-inf	NA,inf	NA,0.540094	0.00024179	0.000483856
2	chr22:43823165:G:A	43823165	NA,A	NA,G	NA,1	NA,-inf	NA,inf	NA,0.553093	0.000241567	0.000483394
2	chr22:44408781:T:C	44408781	NA,C	NA,T	NA,1	NA,inf	NA,inf	NA,0.524015	0.000241256	0.000482746
2	chr22:43801696:G:A	43801696	NA,A	NA,G	NA,1	NA,inf	NA,inf	NA,0.632757	0.000240985	0.00048215
2	chr22:44389045:T:C	44389045	NA,C	NA,T	NA,1	NA,inf	NA,inf	NA,0.525921	0.000240713	0.000481401
2	chr22:43734149:G:A	43734149	NA,A	NA,G	NA,1	NA,-inf	NA,inf	NA,0.529906	0.000240579	0.000481441
2	chr22:44267091:T:G	44267091	NA,G	NA,T	NA,1	NA,inf	NA,inf	NA,0.464791	0.000240476	0.000480967
2	chr22:44062606:C:T	44062606	T,NA	C,NA	1,NA	inf,NA	inf,NA	3.7679,NA	0.000240407	0.000481033
2	chr22:43791806:G:C	43791806	NA,C	NA,G	NA,1	NA,inf	NA,inf	NA,0.464316	0.000240226	0.000480706
2	chr22:44254742:AG:A	44254742	NA,A	NA,AG	NA,1	NA,inf	NA,inf	NA,0.511148	0.000240187	0.000480593
2	chr22:43794410:A:G	43794410	NA,G	NA,A	NA,1	NA,inf	NA,inf	NA,0.487336	0.000240168	0.000480531
2	chr22:43842218:G:A	43842218	NA,A	NA,G	NA,1	NA,inf	NA,inf	NA,0.560055	0.000240159	0.000480504
2	chr22:43646503:A:C	43646503	C,NA	A,NA	1,NA	inf,NA	inf,NA	0.88734,NA	0.000239783	0.000479806
2	chr22:44424474:G:A	44424474	NA,A	NA,G	NA,1	NA,inf	NA,inf	NA,0.568368	0.000239276	0.000478269
2	chr22:44194533:A:G	44194533	NA,G	NA,A	NA,1	NA,inf	NA,inf	NA,0.493464	0.000238882	0.000477903
2	chr22:43658546:C:T	43658546	NA,T	NA,C	NA,1	NA,inf	NA,inf	NA,0.46452	0.000238855	0.000477897
2	chr22:43597383:C:CT	43597383	NA,CT	NA,C	NA,1	NA,-inf	NA,inf	NA,0.551921	0.000238804	0.000477876
2	chr22:43663938:T:A	43663938	NA,A	NA,T	NA,1	NA,inf	NA,inf	NA,0.484279	0.000238305	0.000476817
2	chr22:44383210:C:T	44383210	NA,T	NA,C	NA,1	NA,inf	NA,inf	NA,0.509342	0.000238223	0.000476681
2	chr22:43936812:A:G	43936812	NA,G	NA,A	NA,1	NA,-inf	NA,inf	NA,0.724495	0.000238007	0.000476334
2	chr22:44400582:T:C	44400582	NA,C	NA,T	NA,1	NA,inf	NA,inf	NA,0.496099	0.000237888	0.000475979
2	chr22:44259704:G:A	44259704	NA,A	NA,G	NA,1	NA,inf	NA,inf	NA,0.499812	0.000237697	0.000475574
2	chr22:44219553:A:G	44219553	G,G	A,A	1,1	inf,-inf	inf,inf	1.71284,0.0924609	0.000237682	0.0004757
2	chr22:43796934:T:C	43796934	NA,C	NA,T	NA,1	NA,inf	NA,inf	NA,0.48676	0.000237656	0.000475521
2	chr22:43492634:A:T	43492634	NA,T	NA,A	NA,1	NA,inf	NA,inf	NA,0.478816	0.000237603	0.000475408
2	chr22:44199682:C:A	44199682	A,A	C,C	1,1	inf,-inf	inf,inf	2.17633,0.111167	0.000237429	0.00047516
2	chr22:44416208:A:G	44416208	NA,G	NA,A	NA,1	NA,inf	NA,inf	NA,0.496591	0.000237378	0.000475096
2	chr22:44269714:A:G	44269714	NA,G	NA,A	NA,1	NA,-inf	NA,inf	NA,0.517957	0.000237303	0.000474939
2	chr22:43590698:C:T	43590698	NA,T	NA,C	NA,1	NA,inf	NA,inf	NA,0.596305	0.000237095	0.000474371
2	chr22:44221809:T:C	44221809	C,C	T,T	1,1	inf,inf	inf,inf	0.979887,0.453539	0.000236708	0.00047385
2	chr22:44181221:C:G	44181221	NA,G	NA,C	NA,1	NA,inf	NA,inf	NA,0.490874	0.000236691	0.000473594
2	chr22:44270333:C:T	44270333	NA,T	NA,C	NA,1	NA,-inf	NA,inf	NA,0.51487	0.000236427	0.000473181
2	chr22:43999094:C:G	43999094	NA,G	NA,C	NA,1	NA,inf	NA,inf	NA,0.420615	0.000236348	0.000472909
2	chr22:43993929:C:T	43993929	NA,T	NA,C	NA,1	NA,-inf	NA,inf	NA,0.62063	0.000236263	0.000472789
2	chr22:43962328:T:C	43962328	NA,C	NA,T	NA,1	NA,inf	NA,inf	NA,0.450053	0.000235951	0.000472127
2	chr22:44126737:A:G	44126737	NA,G	NA,A	NA,1	NA,-inf	NA,inf	NA,0.514426	0.000235948	0.000472144
2	chr22:43717200:T:G	43717200	NA,G	NA,T	NA,1	NA,inf	NA,inf	NA,0.456253	0.00023579	0.000471763
2	chr22:44380612:A:C	44380612	NA,C	NA,A	NA,1	NA,-inf	NA,inf	NA,0.509529	0.000235733	0.000471687
2	chr22:44203380:G:A	44203380	A,A	G,G	1,1	inf,inf	inf,inf	0.434615,0.781775	0.000235677	0.000471737
2	chr22:44407842:C:T	44407842	T,T	C,C	1,1	-inf,inf	inf,inf	1.43485,0.61357	0.000235648	0.00047166
2	chr22:44135050:A:T	44135050	NA,T	NA,A	NA,1	NA,-inf	NA,inf	NA,0.538456	0.000235622	0.000471522
2	chr22:43599373:G:T	43599373	NA,T	NA,G	NA,1	NA,inf	NA,inf	NA,0.450522	0.000235491	0.00047123
2	chr22:44123301:G:A	44123301	NA,A	NA,G	NA,1	NA,inf	NA,inf	NA,0.504183	0.000235423	0.000471074
2	chr22:44142652:G:T	44142652	NA,T	NA,G	NA,1	NA,-inf	NA,inf	NA,0.526156	0.000235234	0.000470732
2	chr22:44085007:G:A	44085007	NA,A	NA,G	NA,1	NA,-inf	NA,inf	NA,0.528993	0.000235197	0.000470666
2	chr22:44402333:G:T	44402333	NA,T	NA,G	NA,1	NA,-inf	NA,inf	NA,0.510427	0.000235125	0.000470741
2	chr22:44125813:A:T	44125813	NA,T	NA,A	NA,1	NA,-inf	NA,inf	NA,0.589047	0.000234867	0.000470091
2	chr22:44015341:CAT:C	44015341	NA,C	NA,CAT	NA,1	NA,inf	NA,inf	NA,0.437839	0.000234692	0.000469611
2	chr22:44257404:A:T	44257404	NA,T	NA,A	NA,1	NA,inf	NA,inf	NA,0.494949	0.000234294	0.000468801
2	chr22:43433016:G:A	43433016	NA,A	NA,G	NA,1	NA,-inf	NA,inf	NA,0.516135	0.000234025	0.000468313
2	chr22:44267188:T:A	44267188	NA,A	NA,T	NA,1	NA,inf	NA,inf	NA,0.479334	0.000233879	0.000467901
2	chr22:43781227:G:A	43781227	NA,A	NA,G	NA,1	NA,inf	NA,inf	NA,0.474684	0.000233726	0.000467661
2	chr22:43498059:C:T	43498059	NA,T	NA,C	NA,1	NA,inf	NA,inf	NA,0.466678	0.000233286	0.00046677
2	chr22:43745569:G:T	43745569	NA,T	NA,G	NA,1	NA,inf	NA,inf	NA,0.469548	0.000233265	0.000466735
2	chr22:43733499:T:C	43733499	NA,C	NA,T	NA,1	NA,-inf	NA,inf	NA,0.507105	0.000233029	0.000466333
2	chr22:43859948:T:C	43859948	C,C	T,T	1,1	inf,-inf	inf,inf	1.32957,1.53788	0.000232707	0.000465247
2	chr22:44397525:T:C	44397525	NA,C	NA,T	NA,1	NA,-inf	NA,inf	NA,0.520635	0.000232511	0.000465519
2	chr22:44164030:A:G	44164030	NA,G	NA,A	NA,1	NA,-inf	NA,inf	NA,0.518811	0.000232474	0.000465203
2	chr22:43564906:C:T	43564906	NA,T	NA,C	NA,1	NA,-inf	NA,inf	NA,0.526926	0.000232364	0.000464996
2	chr22:43810649:G:C	43810649	NA,C	NA,G	NA,1	NA,inf	NA,inf	NA,0.608168	0.000231826	0.000463831
2	chr22:44017795:C:T	44017795	NA,T	NA,C	NA,1	NA,inf	NA,inf	NA,0.42816	0.000231772	0.000463749
2	chr22:43705731:T:G	43705731	NA,G	NA,T	NA,1	NA,inf	NA,inf	NA,0.463455	0.000231477	0.000463156
2	chr22:43705913:C:T	43705913	NA,T	NA,C	NA,1	NA,inf	NA,inf	NA,0.463264	0.000231416	0.000463035
2	chr22:44027084:G:T	44027084	T,T	G,G	1,1	-inf,-inf	inf,inf	0.415765,1.334	0.000231301	0.000462812
2	chr22:44401969:G:A	44401969	NA,A	NA,G	NA,1	NA,-inf	NA,inf	NA,0.509682	0.00023121	0.000462692
2	chr22:44264283:A:G	44264283	NA,G	NA,A	NA,1	NA,inf	NA,inf	NA,0.474677	0.00023085	0.000461862
2	chr22:43841447:T:C	43841447	NA,C	NA,T	NA,1	NA,-inf	NA,inf	NA,0.547342	0.000230782	0.000461842
2	chr22:43796221:C:T	43796221	NA,T	NA,C	NA,1	NA,inf	NA,inf	NA,0.459417	0.000230723	0.000461636
2	chr22:44071053:A:C	44071053	NA,C	NA,A	NA,1	NA,inf	NA,inf	NA,0.466056	0.000230693	0.000461599
2	chr22:43471762:C:T	43471762	NA,T	NA,C	NA,1	NA,inf	NA,inf	NA,0.445832	0.000230409	0.000461002
2	chr22:43906457:T:C	43906457	C,C	T,T	1,1	inf,inf	inf,inf	0.699765,1.93131	0.000230352	0.000460575
2	chr22:43520520:G:A	43520520	NA,A	NA,G	NA,1	NA,-inf	NA,inf	NA,0.545433	0.000229992	0.000460275
2	chr22:44149279:G:A	44149279	NA,A	NA,G	NA,1	NA,-inf	NA,inf	NA,0.511321	0.000229975	0.000460219
2	chr22:43826864:C:T	43826864	T,NA	C,NA	1,NA	inf,NA	inf,NA	1.0051,NA	0.000229261	0.000458776
2	chr22:44003203:C:T	44003203	NA,T	NA,C	NA,1	NA,inf	NA,inf	NA,0.439036	0.000229026	0.000458273
2	chr22:43715143:A:T	43715143	T,NA	A,NA	1,NA	-inf,NA	inf,NA	0.843656,NA	0.000228935	0.000458109
2	chr22:44368461:T:C	44368461	NA,C	NA,T	NA,1	NA,inf	NA,inf	NA,0.484477	0.000228892	0.000457901
2	chr22:44126374:T:G	44126374	NA,G	NA,T	NA,1	NA,-inf	NA,inf	NA,0.569469	0.000228675	0.000457694
2	chr22:44369749:C:A	44369749	NA,A	NA,C	NA,1	NA,inf	NA,inf	NA,0.483754	0.000228648	0.000457408
2	chr22:44287340:G:A	44287340	NA,A	NA,G	NA,1	NA,inf	NA,inf	NA,0.45403	0.000228481	0.000457132
2	chr22:43974788:C:T	43974788	NA,T	NA,C	NA,1	NA,inf	NA,inf	NA,0.403929	0.000228412	0.000457029
2	chr22:43843835:C:T	43843835	NA,T	NA,C	NA,1	NA,-inf	NA,inf	NA,0.522536	0.000228192	0.00045663
2	chr22:43859952:G:A	43859952	A,A	G,G	1,1	inf,-inf	inf,inf	1.94649,0.427773	0.000227944	0.000456099
2	chr22:44270207:T:C	44270207	NA,C	NA,T	NA,1	NA,-inf	NA,inf	NA,0.489432	0.000227858	0.000456025
2	chr22:44368396:C:G	44368396	NA,G	NA,C	NA,1	NA,inf	NA,inf	NA,0.480712	0.000227788	0.000455693
2	chr22:44221916:T:C	44221916	C,C	T,T	1,1	inf,inf	inf,inf	0.977567,0.415206	0.000227752	0.000455943
2	chr22:43639775:A:G	43639775	NA,G	NA,A	NA,1	NA,inf	NA,inf	NA,0.751543	0.000227437	0.000455097
2	chr22:44007953:GCAT:G	44007953	NA,G	NA,GCAT	NA,1	NA,-inf	NA,inf	NA,0.537762	0.000227392	0.000455032
2	chr22:44182685:G:A	44182685	NA,A	NA,G	NA,1	NA,-inf	NA,inf	NA,0.488653	0.000227166	0.000454586
2	chr22:43795520:C:T	43795520	NA,T	NA,C	NA,1	NA,inf	NA,inf	NA,0.447754	0.000226939	0.000454067
2	chr22:43630245:C:T	43630245	T,T	C,C	1,1	inf,inf	inf,inf	0.318732,1.8658	0.000226875	0.000454153
2	chr22:43599709:G:A	43599709	A,A	G,G	1,1	-inf,inf	inf,inf	2.75892,0.236257	0.00022681	0.00045393
2	chr22:44269638:C:T	44269638	NA,T	NA,C	NA,1	NA,-inf	NA,inf	NA,0.483842	0.000226582	0.000453478
2	chr22:43799074:G:A	43799074	A,A	G,G	1,1	inf,inf	inf,inf	0.482132,1.11801	0.000226528	0.000453543
2	chr22:43855631:C:T	43855631	NA,T	NA,C	NA,1	NA,-inf	NA,inf	NA,0.509037	0.000226497	0.000453237
2	chr22:44198831:G:A	44198831	NA,A	NA,G	NA,1	NA,inf	NA,inf	NA,0.460291	0.000226428	0.000453046
2	chr22:43632984:G:T	43632984	NA,T	NA,G	NA,1	NA,inf	NA,inf	NA,0.438796	0.000226293	0.000452806
2	chr22:44081710:G:T	44081710	NA,T	NA,G	NA,1	NA,-inf	NA,inf	NA,0.500689	0.00022619	0.000452648
2	chr22:44284291:A:G	44284291	NA,G	NA,A	NA,1	NA,inf	NA,inf	NA,0.436167	0.000225856	0.000451907
2	chr22:44220575:G:A	44220575	NA,A	NA,G	NA,1	NA,inf	NA,inf	NA,0.448551	0.000225786	0.000451768
2	chr22:44396353:G:A	44396353	NA,A	NA,G	NA,1	NA,inf	NA,inf	NA,0.457458	0.000225775	0.000451748
2	chr22:44126164:C:T	44126164	NA,T	NA,C	NA,1	NA,-inf	NA,inf	NA,0.481366	0.000225762	0.000451764
2	chr22:43453855:A:G	43453855	NA,G	NA,A	NA,1	NA,inf	NA,inf	NA,0.438968	0.000225606	0.000451418
2	chr22:43660236:G:A	43660236	NA,A	NA,G	NA,1	NA,-inf	NA,inf	NA,0.501918	0.000225575	0.000451405
2	chr22:44168767:A:G	44168767	NA,G	NA,A	NA,1	NA,inf	NA,inf	NA,0.48657	0.000225137	0.000450505
2	chr22:43674094:C:T	43674094	NA,T	NA,C	NA,1	NA,inf	NA,inf	NA,0.46131	0.000224969	0.000450157
2	chr22:43590329:G:T	43590329	NA,T	NA,G	NA,1	NA,inf	NA,inf	NA,0.708595	0.000224669	0.000449556
2	chr22:44350946:C:T	44350946	NA,T	NA,C	NA,1	NA,-inf	NA,inf	NA,0.504275	0.000224278	0.000448907
2	chr22:43816958:C:T	43816958	T,T	C,C	1,1	inf,-inf	inf,inf	1.11668,1.60885	0.000224263	0.000448358
2	chr22:44422902:C:T	44422902	NA,T	NA,C	NA,1	NA,inf	NA,inf	NA,0.454679	0.000224037	0.00044844
2	chr22:43753414:G:A	43753414	NA,A	NA,G	NA,1	NA,inf	NA,inf	NA,0.440203	0.000224014	0.000448229
2	chr22:44262870:G:A	44262870	NA,A	NA,G	NA,1	NA,-inf	NA,inf	NA,0.482671	0.000223913	0.000448092
2	chr22:43887676:A:G	43887676	G,G	A,A	1,1	inf,-inf	inf,inf	1.40455,1.24648	0.000223792	0.000447746
2	chr22:43514400:G:A	43514400	NA,A	NA,G	NA,1	NA,inf	NA,inf	NA,0.411662	0.00022376	0.000447728
2	chr22:44212732:A:G	44212732	G,G	A,A	1,1	inf,-inf	inf,inf	1.73454,0.031648	0.000223448	0.000447222
2	chr22:43672637:G:C	43672637	NA,C	NA,G	NA,1	NA,inf	NA,inf	NA,0.414609	0.000223393	0.000447024
2	chr22:44290566:C:T	44290566	NA,T	NA,C	NA,1	NA,-inf	NA,inf	NA,0.454036	0.000223078	0.000446428
2	chr22:43786693:G:A	43786693	NA,A	NA,G	NA,1	NA,inf	NA,inf	NA,0.415705	0.000223051	0.000446285
2	chr22:43962160:A:C	43962160	NA,C	NA,A	NA,1	NA,inf	NA,inf	NA,0.386578	0.000222905	0.000446012
2	chr22:43486346:C:A	43486346	NA,A	NA,C	NA,1	NA,-inf	NA,inf	NA,0.520946	0.000222532	0.000445358
2	chr22:44198329:T:G	44198329	G,G	T,T	1,1	inf,inf	inf,inf	2.12077,0.145136	0.000222502	0.000445304
2	chr22:43542230:C:T	43542230	NA,T	NA,C	NA,1	NA,inf	NA,inf	NA,0.423689	0.000221964	0.000444146
2	chr22:44128220:C:T	44128220	NA,T	NA,C	NA,1	NA,inf	NA,inf	NA,0.438929	0.000221882	0.000443914
2	chr22:43812540:T:C	43812540	NA,C	NA,T	NA,1	NA,-inf	NA,inf	NA,0.492328	0.000221535	0.000443311
2	chr22:44197744:T:C	44197744	C,C	T,T	1,1	inf,inf	inf,inf	2.0971,0.197889	0.000221489	0.000443277
2	chr22:43526253:C:G	43526253	NA,G	NA,C	NA,1	NA,inf	NA,inf	NA,0.381318	0.000221471	0.000443153
2	chr22:44064680:C:T	44064680	NA,T	NA,C	NA,1	NA,-inf	NA,inf	NA,0.468931	0.000221439	0.000443152
2	chr22:43763938:T:A	43763938	NA,A	NA,T	NA,1	NA,-inf	NA,inf	NA,0.477098	0.000221357	0.000442965
2	chr22:43968771:G:A	43968771	NA,A	NA,G	NA,1	NA,inf	NA,inf	NA,0.405999	0.000221339	0.000442901
2	chr22:44025636:C:G	44025636	NA,G	NA,C	NA,1	NA,-inf	NA,inf	NA,0.487914	0.000221265	0.000442794
2	chr22:43820498:G:A	43820498	NA,A	NA,G	NA,1	NA,-inf	NA,inf	NA,0.491041	0.000221161	0.000442564
2	chr22:44283147:G:A	44283147	NA,A	NA,G	NA,1	NA,-inf	NA,inf	NA,0.463682	0.000221133	0.000442536
2	chr22:44106550:T:C	44106550	NA,C	NA,T	NA,1	NA,-inf	NA,inf	NA,0.512926	0.000221002	0.000442298
2	chr22:44223084:TTTG:T	44223084	T,T	TTTG,TTTG	1,1	inf,inf	inf,inf	0.941983,0.448851	0.000220806	0.000442038
2	chr22:44384096:C:T	44384096	NA,T	NA,C	NA,1	NA,inf	NA,inf	NA,0.4669	0.000220711	0.00044158
2	chr22:43894569:C:T	43894569	NA,T	NA,C	NA,1	NA,-inf	NA,inf	NA,0.477447	0.000220693	0.000441627
2	chr22:44093667:T:C	44093667	NA,C	NA,T	NA,1	NA,-inf	NA,inf	NA,0.434918	0.000220531	0.000441328
2	chr22:43955163:G:C	43955163	NA,C	NA,G	NA,1	NA,inf	NA,inf	NA,0.405354	0.00022033	0.000440886
2	chr22:44354331:AG:A	44354331	NA,A	NA,AG	NA,1	NA,inf	NA,inf	NA,0.458729	0.000220172	0.000440516
2	chr22:44244026:C:T	44244026	NA,T	NA,C	NA,1	NA,inf	NA,inf	NA,0.428143	0.000220092	0.000440382
2	chr22:44120254:A:G	44120254	NA,G	NA,A	NA,1	NA,-inf	NA,inf	NA,0.474979	0.000220043	0.000440322
2	chr22:43857210:G:A	43857210	NA,A	NA,G	NA,1	NA,inf	NA,inf	NA,0.411581	0.000220028	0.000440299
2	chr22:43841084:C:T	43841084	NA,T	NA,C	NA,1	NA,-inf	NA,inf	NA,0.50432	0.000219889	0.000440046
2	chr22:43780048:T:C	43780048	NA,C	NA,T	NA,1	NA,inf	NA,inf	NA,0.430931	0.000219842	0.000439884
2	chr22:44016995:C:T	44016995	NA,T	NA,C	NA,1	NA,-inf	NA,inf	NA,0.188592	0.000219698	0.000439624
2	chr22:43902930:G:A	43902930	NA,A	NA,G	NA,1	NA,inf	NA,inf	NA,0.627252	0.000219656	0.000439537
2	chr22:43670680:G:A	43670680	NA,A	NA,G	NA,1	NA,inf	NA,inf	NA,0.444525	0.000219591	0.000439399
2	chr22:43970818:A:G	43970818	NA,G	NA,A	NA,1	NA,inf	NA,inf	NA,0.394257	0.000219534	0.000439298
2	chr22:44421589:T:C	44421589	NA,C	NA,T	NA,1	NA,inf	NA,inf	NA,0.458489	0.000219171	0.000438166
2	chr22:43844547:A:C	43844547	NA,C	NA,A	NA,1	NA,-inf	NA,inf	NA,0.506868	0.000219037	0.000438336
2	chr22:44366999:C:G	44366999	NA,G	NA,C	NA,1	NA,inf	NA,inf	NA,0.451047	0.000218986	0.000438093
2	chr22:44278263:C:G	44278263	G,NA	C,NA	1,NA	-inf,NA	inf,NA	1.38549,NA	0.00021883	0.000437894
2	chr22:44199628:C:T	44199628	NA,T	NA,C	NA,1	NA,inf	NA,inf	NA,0.435577	0.0002188	0.000437789
2	chr22:43878322:T:C	43878322	C,C	T,T	1,1	inf,inf	inf,inf	1.95012,0.798709	0.000218792	0.000437767
2	chr22:44218576:G:A	44218576	NA,A	NA,G	NA,1	NA,inf	NA,inf	NA,0.43162	0.00021878	0.000437712
2	chr22:44254370:T:TG	44254370	NA,TG	NA,T	NA,1	NA,inf	NA,inf	NA,0.467687	0.000218648	0.000437491
2	chr22:43458520:G:A	43458520	NA,A	NA,G	NA,1	NA,inf	NA,inf	NA,0.454634	0.000218282	0.00043677
2	chr22:43818443:A:G	43818443	NA,G	NA,A	NA,1	NA,-inf	NA,inf	NA,0.49952	0.000218086	0.000436428
2	chr22:44411928:G:A	44411928	NA,A	NA,G	NA,1	NA,inf	NA,inf	NA,0.487856	0.000217774	0.000435417
2	chr22:43824137:G:A	43824137	NA,A	NA,G	NA,1	NA,inf	NA,inf	NA,0.434248	0.000217519	0.000435227
2	chr22:44259724:G:A	44259724	NA,A	NA,G	NA,1	NA,inf	NA,inf	NA,0.435904	0.000217289	0.000434754
2	chr22:44261247:C:T	44261247	NA,T	NA,C	NA,1	NA,-inf	NA,inf	NA,0.463413	0.000217158	0.00043457
2	chr22:44107052:G:A	44107052	NA,A	NA,G	NA,1	NA,-inf	NA,inf	NA,0.502204	0.000217079	0.000434447
2	chr22:43579539:C:T	43579539	NA,T	NA,C	NA,1	NA,inf	NA,inf	NA,0.711947	0.000216711	0.000433635
2	chr22:43801676:AT:A	43801676	NA,A	NA,AT	NA,1	NA,inf	NA,inf	NA,0.409603	0.00021671	0.000433609
2	chr22:43664619:G:C	43664619	NA,C	NA,G	NA,1	NA,inf	NA,inf	NA,0.406974	0.00021657	0.000433347
2	chr22:44408087:A:G	44408087	NA,G	NA,A	NA,1	NA,-inf	NA,inf	NA,0.437078	0.000216558	0.000433612
2	chr22:43481316:G:A	43481316	NA,A	NA,G	NA,1	NA,-inf	NA,inf	NA,0.520053	0.000216557	0.000433367
2	chr22:44232188:G:A	44232188	A,A	G,G	1,1	inf,inf	inf,inf	0.312149,0.853934	0.000216545	0.000433528
2	chr22:44404498:T:C	44404498	NA,C	NA,T	NA,1	NA,-inf	NA,inf	NA,0.448181	0.000216438	0.000433123
2	chr22:43995179:C:T	43995179	NA,T	NA,C	NA,1	NA,-inf	NA,inf	NA,0.533203	0.000216354	0.00043297
2	chr22:43999253:C:T	43999253	NA,T	NA,C	NA,1	NA,inf	NA,inf	NA,0.372102	0.000216269	0.000432736
2	chr22:44009705:A:G	44009705	NA,G	NA,A	NA,1	NA,inf	NA,inf	NA,0.563515	0.000215697	0.000431567
2	chr22:43710219:G:T	43710219	NA,T	NA,G	NA,1	NA,inf	NA,inf	NA,0.392689	0.000215534	0.000431247
2	chr22:44252641:AAAAG:A	44252641	NA,A	NA,AAAAG	NA,1	NA,inf	NA,inf	NA,0.414937	0.000215532	0.000431286
2	chr22:44333094:A:T	44333094	NA,T	NA,A	NA,1	NA,-inf	NA,inf	NA,0.452753	0.000215509	0.000431248
2	chr22:44216937:G:A	44216937	A,A	G,G	1,1	inf,-inf	inf,inf	1.64924,0.245251	0.000215443	0.000431158
2	chr22:44284467:G:A	44284467	A,NA	G,NA	1,NA	-inf,NA	inf,NA	1.21248,NA	0.000215376	0.000430991
2	chr22:44379750:C:T	44379750	NA,T	NA,C	NA,1	NA,inf	NA,inf	NA,0.43445	0.000215374	0.000430968
2	chr22:43819783:G:A	43819783	NA,A	NA,G	NA,1	NA,-inf	NA,inf	NA,0.467714	0.000215357	0.000430982
2	chr22:44029122:C:A	44029122	NA,A	NA,C	NA,1	NA,-inf	NA,inf	NA,0.466007	0.00021531	0.000430876
2	chr22:44239042:C:G	44239042	NA,G	NA,C	NA,1	NA,inf	NA,inf	NA,0.442109	0.000215196	0.000430578
2	chr22:44241947:C:T	44241947	NA,T	NA,C	NA,1	NA,inf	NA,inf	NA,0.44239	0.000215186	0.00043056
2	chr22:44167426:G:A	44167426	NA,A	NA,G	NA,1	NA,inf	NA,inf	NA,0.435957	0.000214919	0.000429995
2	chr22:43865046:G:A	43865046	NA,A	NA,G	NA,1	NA,-inf	NA,inf	NA,0.475175	0.000214813	0.000429881
2	chr22:44201421:G:A	44201421	NA,A	NA,G	NA,1	NA,inf	NA,inf	NA,0.419594	0.000214707	0.000429602
2	chr22:44418093:C:T	44418093	NA,T	NA,C	NA,1	NA,inf	NA,inf	NA,0.464311	0.000214646	0.000429048
2	chr22:44367670:G:A	44367670	NA,A	NA,G	NA,1	NA,-inf	NA,inf	NA,0.462077	0.00021453	0.000429262
2	chr22:43437173:C:T	43437173	NA,T	NA,C	NA,1	NA,-inf	NA,inf	NA,0.471759	0.000214518	0.000429286
2	chr22:44160887:C:T	44160887	NA,T	NA,C	NA,1	NA,inf	NA,inf	NA,0.421048	0.000214467	0.000429151
2	chr22:44298790:G:A	44298790	NA,A	NA,G	NA,1	NA,inf	NA,inf	NA,0.435584	0.000214098	0.000428443
2	chr22:43503932:C:T	43503932	NA,T	NA,C	NA,1	NA,-inf	NA,inf	NA,0.47162	0.000214075	0.000428396
2	chr22:44199112:T:A	44199112	A,A	T,T	1,1	inf,-inf	inf,inf	2.13268,0.0599682	0.000214071	0.000428424
2	chr22:43548509:C:T	43548509	NA,T	NA,C	NA,1	NA,-inf	NA,inf	NA,0.414487	0.000213984	0.000428175
2	chr22:43444476:C:A	43444476	NA,A	NA,C	NA,1	NA,-inf	NA,inf	NA,0.451651	0.000213918	0.000428077
2	chr22:44343646:T:C	44343646	NA,C	NA,T	NA,1	NA,-inf	NA,inf	NA,0.465643	0.000213836	0.00042785
2	chr22:43972493:C:T	43972493	NA,T	NA,C	NA,1	NA,inf	NA,inf	NA,0.352362	0.000213831	0.000427862
2	chr22:44005922:A:G	44005922	NA,G	NA,A	NA,1	NA,inf	NA,inf	NA,0.386478	0.000213819	0.000427853
2	chr22:44075591:C:T	44075591	NA,T	NA,C	NA,1	NA,-inf	NA,inf	NA,0.49721	0.000213722	0.000427661
2	chr22:44270210:C:G	44270210	NA,G	NA,C	NA,1	NA,-inf	NA,inf	NA,0.442071	0.000213714	0.000427717
2	chr22:43918933:T:G	43918933	NA,G	NA,T	NA,1	NA,inf	NA,inf	NA,0.360841	0.000213513	0.000427187
2	chr22:44298479:AC:A	44298479	NA,A	NA,AC	NA,1	NA,-inf	NA,inf	NA,0.459477	0.000213447	0.000427187
2	chr22:44276080:C:T	44276080	NA,T	NA,C	NA,1	NA,inf	NA,inf	NA,0.431266	0.000213406	0.000426988
2	chr22:44106560:G:A	44106560	NA,A	NA,G	NA,1	NA,-inf	NA,inf	NA,0.485799	0.000213364	0.000427011
2	chr22:44394996:G:A	44394996	A,A	G,G	1,1	-inf,-inf	inf,inf	1.34207,1.03147	0.000213323	0.000426885
2	chr22:44074335:C:A	44074335	NA,A	NA,C	NA,1	NA,inf	NA,inf	NA,0.385622	0.000213284	0.000426774
2	chr22:43519997:G:A	43519997	NA,A	NA,G	NA,1	NA,-inf	NA,inf	NA,0.36138	0.000213271	0.0004268
2	chr22:43887807:GGCA:G	43887807	G,G	GGCA,GGCA	1,1	inf,-inf	inf,inf	1.40626,1.21856	0.000213017	0.000426193
2	chr22:44418125:G:T	44418125	NA,T	NA,G	NA,1	NA,inf	NA,inf	NA,0.458078	0.000212963	0.000425689
2	chr22:44222284:CAG:C	44222284	C,C	CAG,CAG	1,1	inf,inf	inf,inf	0.90665,0.494089	0.000212883	0.000426181
2	chr22:44149251:C:T	44149251	NA,T	NA,C	NA,1	NA,inf	NA,inf	NA,0.413979	0.000212704	0.000425594
2	chr22:44205074:T:C	44205074	C,C	T,T	1,1	inf,-inf	inf,inf	2.07116,0.279828	0.000212604	0.000425499
2	chr22:43517388:C:T	43517388	NA,T	NA,C	NA,1	NA,-inf	NA,inf	NA,0.450208	0.000212423	0.000425097
2	chr22:43887797:CAGGAG:C	43887797	C,C	CAGGAG,CAGGAG	1,1	inf,-inf	inf,inf	1.40062,1.22123	0.000212419	0.000424996
2	chr22:43520711:A:C	43520711	NA,C	NA,A	NA,1	NA,inf	NA,inf	NA,0.372584	0.000212356	0.000424912
2	chr22:43504620:T:C	43504620	NA,C	NA,T	NA,1	NA,inf	NA,inf	NA,0.373585	0.000212252	0.000424726
2	chr22:44264090:C:A	44264090	NA,A	NA,C	NA,1	NA,-inf	NA,inf	NA,0.448923	0.000212046	0.000424353
2	chr22:43529859:C:T	43529859	NA,T	NA,C	NA,1	NA,-inf	NA,inf	NA,0.465973	0.000211635	0.000423508
2	chr22:44415695:T:C	44415695	NA,C	NA,T	NA,1	NA,inf	NA,inf	NA,0.419877	0.000211635	0.000423617
2	chr22:44327818:C:T	44327818	NA,T	NA,C	NA,1	NA,-inf	NA,inf	NA,0.441151	0.000211622	0.000423459
2	chr22:43843177:G:A	43843177	A,A	G,G	1,1	inf,inf	inf,inf	1.43319,0.314486	0.000211281	0.000422784
2	chr22:43617818:A:T	43617818	NA,T	NA,A	NA,1	NA,inf	NA,inf	NA,0.388886	0.000211199	0.000422608
2	chr22:43839321:C:T	43839321	NA,T	NA,C	NA,1	NA,inf	NA,inf	NA,0.432205	0.00021104	0.000422278
2	chr22:43671991:G:A	43671991	NA,A	NA,G	NA,1	NA,-inf	NA,inf	NA,0.49165	0.000210961	0.000422162
2	chr22:43858797:C:T	43858797	NA,T	NA,C	NA,1	NA,inf	NA,inf	NA,0.336864	0.000210912	0.000422004
2	chr22:44396812:C:T	44396812	NA,T	NA,C	NA,1	NA,-inf	NA,inf	NA,0.435408	0.000210791	0.000421922
2	chr22:44008186:C:T	44008186	NA,T	NA,C	NA,1	NA,-inf	NA,inf	NA,0.603253	0.000210728	0.000421723
2	chr22:44108720:T:G	44108720	NA,G	NA,T	NA,1	NA,-inf	NA,inf	NA,0.433691	0.000210539	0.000421315
2	chr22:44367869:T:TC	44367869	NA,TC	NA,T	NA,1	NA,inf	NA,inf	NA,0.421593	0.000210379	0.00042088
2	chr22:44172033:A:G	44172033	NA,G	NA,A	NA,1	NA,inf	NA,inf	NA,0.394242	0.000210308	0.000420825
2	chr22:44285733:G:A	44285733	NA,A	NA,G	NA,1	NA,inf	NA,inf	NA,0.406316	0.000210267	0.000420688
2	chr22:43709914:T:C	43709914	NA,C	NA,T	NA,1	NA,inf	NA,inf	NA,0.422673	0.000210104	0.00042041
2	chr22:44065305:T:C	44065305	NA,C	NA,T	NA,1	NA,inf	NA,inf	NA,0.370416	0.000210049	0.000420289
2	chr22:44022567:T:C	44022567	C,C	T,T	1,1	-inf,-inf	inf,inf	0.120508,1.37586	0.000209483	0.000418842
2	chr22:43673673:G:A	43673673	NA,A	NA,G	NA,1	NA,inf	NA,inf	NA,0.422543	0.000209388	0.000418975
2	chr22:44196508:G:C	44196508	NA,C	NA,G	NA,1	NA,inf	NA,inf	NA,0.419781	0.000209197	0.000418607
2	chr22:44120157:C:T	44120157	NA,T	NA,C	NA,1	NA,inf	NA,inf	NA,0.396821	0.000209175	0.00041855
2	chr22:44024721:G:A	44024721	NA,A	NA,G	NA,1	NA,inf	NA,inf	NA,0.390756	0.000209141	0.000418462
2	chr22:44408114:A:C	44408114	NA,C	NA,A	NA,1	NA,-inf	NA,inf	NA,0.41742	0.000209017	0.000418333
2	chr22:44303240:CCT:C	44303240	NA,C	NA,CCT	NA,1	NA,-inf	NA,inf	NA,0.443851	0.000208868	0.000418017
2	chr22:44309883:T:C	44309883	NA,C	NA,T	NA,1	NA,inf	NA,inf	NA,0.418088	0.00020882	0.00041789
2	chr22:44221763:T:C	44221763	C,C	T,T	1,1	inf,inf	inf,inf	0.918661,0.47178	0.000208758	0.00041792
2	chr22:44221984:A:G	44221984	G,G	A,A	1,1	inf,inf	inf,inf	0.925197,0.447449	0.00020875	0.000417907
2	chr22:43995145:T:C	43995145	C,C	T,T	1,1	inf,inf	inf,inf	2.45906,2.05269	0.000208569	0.000416964
2	chr22:44129147:T:A	44129147	NA,A	NA,T	NA,1	NA,inf	NA,inf	NA,0.411753	0.000208502	0.000417192
2	chr22:44107542:C:T	44107542	NA,T	NA,C	NA,1	NA,-inf	NA,inf	NA,0.468415	0.000208344	0.000416964
2	chr22:43649841:G:A	43649841	NA,A	NA,G	NA,1	NA,inf	NA,inf	NA,0.409982	0.000208265	0.000416739
2	chr22:43890467:G:A	43890467	NA,A	NA,G	NA,1	NA,inf	NA,inf	NA,0.35952	0.000208098	0.000416397
2	chr22:44398635:G:A	44398635	NA,A	NA,G	NA,1	NA,inf	NA,inf	NA,0.409664	0.000208073	0.00041626
2	chr22:44285213:T:C	44285213	NA,C	NA,T	NA,1	NA,inf	NA,inf	NA,0.398383	0.000208014	0.000416182
2	chr22:44391991:T:C	44391991	NA,C	NA,T	NA,1	NA,inf	NA,inf	NA,0.41568	0.000207669	0.000415569
2	chr22:44252652:CACAA:C	44252652	C,C	CACAA,CACAA	1,1	-inf,-inf	inf,inf	1.50252,0.292803	0.000207643	0.000415647
2	chr22:44091904:C:T	44091904	NA,T	NA,C	NA,1	NA,inf	NA,inf	NA,0.386313	0.000207513	0.00041525
2	chr22:43486747:GCC:G	43486747	NA,G	NA,GCC	NA,1	NA,-inf	NA,inf	NA,0.465752	0.000207445	0.000415163
2	chr22:43954010:G:A	43954010	NA,A	NA,G	NA,1	NA,inf	NA,inf	NA,0.30604	0.000207138	0.000414469
2	chr22:44120174:G:C	44120174	NA,C	NA,G	NA,1	NA,-inf	NA,inf	NA,0.427407	0.000206937	0.000414098
2	chr22:44230522:T:C	44230522	NA,C	NA,T	NA,1	NA,-inf	NA,inf	NA,0.410467	0.000206902	0.00041401
2	chr22:43925837:C:T	43925837	NA,T	NA,C	NA,1	NA,inf	NA,inf	NA,0.349047	0.000206901	0.000413992
2	chr22:44411713:T:G	44411713	NA,G	NA,T	NA,1	NA,inf	NA,inf	NA,0.389293	0.000206897	0.00041412
2	chr22:44302232:T:C	44302232	NA,C	NA,T	NA,1	NA,-inf	NA,inf	NA,0.427867	0.000206868	0.000414037
2	chr22:44069081:C:T	44069081	NA,T	NA,C	NA,1	NA,inf	NA,inf	NA,0.358629	0.000206473	0.000413138
2	chr22:43485494:A:G	43485494	NA,G	NA,A	NA,1	NA,-inf	NA,inf	NA,0.445226	0.000206238	0.000412708
2	chr22:44167262:G:C	44167262	C,NA	G,NA	1,NA	inf,NA	inf,NA	0.688742,NA	0.000206152	0.000412537
2	chr22:44157180:G:C	44157180	NA,C	NA,G	NA,1	NA,inf	NA,inf	NA,0.390536	0.000206101	0.000412414
2	chr22:44018381:G:A	44018381	NA,A	NA,G	NA,1	NA,-inf	NA,inf	NA,0.365725	0.000206014	0.000412272
2	chr22:43701672:T:C	43701672	NA,C	NA,T	NA,1	NA,inf	NA,inf	NA,0.348299	0.00020595	0.00041207
2	chr22:44260536:T:G	44260536	NA,G	NA,T	NA,1	NA,inf	NA,inf	NA,0.422981	0.000205834	0.000411854
2	chr22:44291504:C:T	44291504	NA,T	NA,C	NA,1	NA,-inf	NA,inf	NA,0.395151	0.00020565	0.000411547
2	chr22:44066562:G:C	44066562	NA,C	NA,G	NA,1	NA,-inf	NA,inf	NA,0.439325	0.000205573	0.000411382
2	chr22:44025614:G:A	44025614	NA,A	NA,G	NA,1	NA,-inf	NA,inf	NA,0.430701	0.000205429	0.000411104
2	chr22:44125321:C:T	44125321	NA,T	NA,C	NA,1	NA,-inf	NA,inf	NA,0.437715	0.000205409	0.000411069
2	chr22:44186388:C:A	44186388	NA,A	NA,C	NA,1	NA,inf	NA,inf	NA,0.395344	0.000205306	0.000410825
2	chr22:43821424:G:A	43821424	NA,A	NA,G	NA,1	NA,-inf	NA,inf	NA,0.432313	0.000205214	0.000410653
2	chr22:44295772:G:A	44295772	NA,A	NA,G	NA,1	NA,inf	NA,inf	NA,0.423708	0.00020521	0.0004106
2	chr22:43577684:A:G	43577684	NA,G	NA,A	NA,1	NA,inf	NA,inf	NA,0.373824	0.0002052	0.000410594
2	chr22:44139639:T:TG	44139639	NA,TG	NA,T	NA,1	NA,-inf	NA,inf	NA,0.435494	0.000204847	0.000409934
2	chr22:43480307:T:C	43480307	NA,C	NA,T	NA,1	NA,-inf	NA,inf	NA,0.437013	0.000204828	0.000409896
2	chr22:44243662:A:G	44243662	NA,G	NA,A	NA,1	NA,inf	NA,inf	NA,0.389424	0.000204601	0.000409378
2	chr22:44102564:G:A	44102564	NA,A	NA,G	NA,1	NA,inf	NA,inf	NA,0.33988	0.00020439	0.000408904
2	chr22:44377772:A:G	44377772	NA,G	NA,A	NA,1	NA,inf	NA,inf	NA,0.405341	0.000204071	0.000408298
2	chr22:43791807:A:C	43791807	C,C	A,A	1,1	-inf,-inf	inf,inf	2.2156,0.189124	0.00020385	0.000407961
2	chr22:44255254:T:C	44255254	NA,C	NA,T	NA,1	NA,inf	NA,inf	NA,0.396262	0.000203691	0.000407564
2	chr22:44082343:A:C	44082343	C,NA	A,NA	1,NA	-inf,NA	inf,NA	1.52431,NA	0.000203587	0.000407385
2	chr22:44387874:A:G	44387874	NA,G	NA,A	NA,1	NA,inf	NA,inf	NA,0.398373	0.000203581	0.000407291
2	chr22:43676174:T:C	43676174	NA,C	NA,T	NA,1	NA,inf	NA,inf	NA,0.386928	0.000203514	0.000407232
2	chr22:43438107:A:G	43438107	G,G	A,A	1,1	inf,inf	inf,inf	0.757874,0.572369	0.000203507	0.000407225
2	chr22:43798471:G:A	43798471	NA,A	NA,G	NA,1	NA,inf	NA,inf	NA,0.359489	0.000203472	0.000407123
2	chr22:44071349:C:T	44071349	T,NA	C,NA	1,NA	-inf,NA	inf,NA	1.60153,NA	0.000203329	0.000406879
2	chr22:44107063:A:C	44107063	NA,C	NA,A	NA,1	NA,-inf	NA,inf	NA,0.449815	0.000203152	0.000406572
2	chr22:44107672:A:G	44107672	NA,G	NA,A	NA,1	NA,-inf	NA,inf	NA,0.422542	0.000202986	0.000406238
2	chr22:44223091:G:GT	44223091	GT,GT	G,G	1,1	inf,inf	inf,inf	0.909076,0.449263	0.000202768	0.00040593
2	chr22:44222726:A:G	44222726	G,G	A,A	1,1	inf,inf	inf,inf	0.916629,0.439256	0.000202753	0.0004059
2	chr22:44028090:C:T	44028090	NA,T	NA,C	NA,1	NA,-inf	NA,inf	NA,0.374698	0.000202701	0.00040565
2	chr22:44250932:G:A	44250932	NA,A	NA,G	NA,1	NA,inf	NA,inf	NA,0.378655	0.000202648	0.000405473
2	chr22:44345878:T:C	44345878	NA,C	NA,T	NA,1	NA,inf	NA,inf	NA,0.380437	0.0002026	0.000405344
2	chr22:44195526:G:A	44195526	NA,A	NA,G	NA,1	NA,inf	NA,inf	NA,0.375663	0.000202541	0.000405265
2	chr22:44012981:C:T	44012981	NA,T	NA,C	NA,1	NA,inf	NA,inf	NA,0.319781	0.000202441	0.00040507
2	chr22:43858479:G:A	43858479	NA,A	NA,G	NA,1	NA,inf	NA,inf	NA,0.37614	0.000202416	0.000405014
2	chr22:43842386:G:A	43842386	NA,A	NA,G	NA,1	NA,inf	NA,inf	NA,0.501901	0.000202389	0.000404939
2	chr22:43674713:T:C	43674713	NA,C	NA,T	NA,1	NA,inf	NA,inf	NA,0.381793	0.000202205	0.000404613
2	chr22:43478233:G:C	43478233	NA,C	NA,G	NA,1	NA,inf	NA,inf	NA,0.504514	0.000202163	0.000404519
2	chr22:43892318:AG:A	43892318	NA,A	NA,AG	NA,1	NA,inf	NA,inf	NA,0.339188	0.000201971	0.000404138
2	chr22:43542118:C:G	43542118	NA,G	NA,C	NA,1	NA,inf	NA,inf	NA,0.354669	0.000201762	0.000403729
2	chr22:43973500:G:T	43973500	NA,T	NA,G	NA,1	NA,inf	NA,inf	NA,0.287304	0.000201727	0.000403645
2	chr22:43485854:C:T	43485854	NA,T	NA,C	NA,1	NA,-inf	NA,inf	NA,0.393172	0.000201689	0.000403612
2	chr22:44234023:G:A	44234023	NA,A	NA,G	NA,1	NA,inf	NA,inf	NA,0.391182	0.000201675	0.000403561
2	chr22:43924245:A:G	43924245	NA,G	NA,A	NA,1	NA,inf	NA,inf	NA,0.327832	0.000201526	0.000403233
2	chr22:44110430:C:T	44110430	NA,T	NA,C	NA,1	NA,inf	NA,inf	NA,0.392065	0.000201195	0.0004026
2	chr22:44262388:C:T	44262388	T,T	C,C	1,1	-inf,-inf	inf,inf	1.85786,0.166013	0.000201174	0.000402648
2	chr22:44294696:C:T	44294696	NA,T	NA,C	NA,1	NA,inf	NA,inf	NA,0.407826	0.0002011	0.000402378
2	chr22:44252648:T:C	44252648	C,C	T,T	1,1	-inf,-inf	inf,inf	1.0739,1.35688	0.000201098	0.000402457
2	chr22:44137175:A:G	44137175	NA,G	NA,A	NA,1	NA,-inf	NA,inf	NA,0.417909	0.000201041	0.000402316
2	chr22:43925319:C:T	43925319	NA,T	NA,C	NA,1	NA,inf	NA,inf	NA,0.328459	0.000200937	0.000402057
2	chr22:44217642:C:T	44217642	T,T	C,C	1,1	inf,-inf	inf,inf	1.59329,0.281037	0.000200784	0.000401816
2	chr22:43950331:A:G	43950331	NA,G	NA,A	NA,1	NA,inf	NA,inf	NA,0.282773	0.000200752	0.000401693
2	chr22:43823733:G:A	43823733	NA,A	NA,G	NA,1	NA,inf	NA,inf	NA,0.337541	0.000200742	0.000401699
2	chr22:43534501:CTG:C	43534501	NA,C	NA,CTG	NA,1	NA,inf	NA,inf	NA,0.312174	0.000200739	0.000401674
2	chr22:44259417:G:A	44259417	NA,A	NA,G	NA,1	NA,-inf	NA,inf	NA,0.400656	0.000200641	0.000401499
2	chr22:43885069:C:T	43885069	NA,T	NA,C	NA,1	NA,inf	NA,inf	NA,0.333026	0.000200387	0.00040097
2	chr22:44200285:C:T	44200285	NA,T	NA,C	NA,1	NA,inf	NA,inf	NA,0.362863	0.000200378	0.000400978
2	chr22:44428266:G:A	44428266	NA,A	NA,G	NA,1	NA,-inf	NA,inf	NA,0.412241	0.000200321	0.000400886
2	chr22:44324647:T:C	44324647	NA,C	NA,T	NA,1	NA,inf	NA,inf	NA,0.369001	0.000200278	0.000400743
2	chr22:43887317:C:CTGT	43887317	NA,CTGT	NA,C	NA,1	NA,inf	NA,inf	NA,0.343588	0.000200179	0.000400561
2	chr22:43925761:G:A	43925761	NA,A	NA,G	NA,1	NA,inf	NA,inf	NA,0.325157	0.000200161	0.000400508
2	chr22:44196530:G:A	44196530	NA,A	NA,G	NA,1	NA,inf	NA,inf	NA,0.365813	0.000200097	0.000400372
2	chr22:43887316:A:T	43887316	NA,T	NA,A	NA,1	NA,inf	NA,inf	NA,0.342699	0.000199951	0.000400106
2	chr22:43887319:GCCT:G	43887319	NA,G	NA,GCCT	NA,1	NA,inf	NA,inf	NA,0.342727	0.000199948	0.0004001
2	chr22:44346045:G:T	44346045	NA,T	NA,G	NA,1	NA,inf	NA,inf	NA,0.370334	0.00019988	0.000399901
2	chr22:44277739:T:C	44277739	NA,C	NA,T	NA,1	NA,-inf	NA,inf	NA,0.402597	0.000199831	0.000399964
2	chr22:43718476:A:C	43718476	NA,C	NA,A	NA,1	NA,inf	NA,inf	NA,0.372421	0.000199826	0.000399854
2	chr22:44070323:C:A	44070323	NA,A	NA,C	NA,1	NA,inf	NA,inf	NA,0.334581	0.000199816	0.000399821
2	chr22:43598491:A:G	43598491	G,G	A,A	1,1	-inf,inf	inf,inf	2.79981,0.0265474	0.000199707	0.000399708
2	chr22:43926053:C:A	43926053	NA,A	NA,C	NA,1	NA,inf	NA,inf	NA,0.323528	0.000199512	0.000399209
2	chr22:44135806:C:T	44135806	NA,T	NA,C	NA,1	NA,-inf	NA,inf	NA,0.411176	0.000199348	0.000398928
2	chr22:43634932:T:C	43634932	NA,C	NA,T	NA,1	NA,inf	NA,inf	NA,0.342409	0.000198887	0.000397952
2	chr22:44221645:C:T	44221645	T,T	C,C	1,1	inf,inf	inf,inf	0.904368,0.448324	0.000198794	0.000397976
2	chr22:44092523:G:C	44092523	NA,C	NA,G	NA,1	NA,inf	NA,inf	NA,0.47233	0.000198759	0.000397722
2	chr22:43459442:G:T	43459442	NA,T	NA,G	NA,1	NA,-inf	NA,inf	NA,0.412189	0.000198693	0.000397651
2	chr22:44238628:G:A	44238628	NA,A	NA,G	NA,1	NA,inf	NA,inf	NA,0.362196	0.000198683	0.000397559
2	chr22:43855269:C:G	43855269	NA,G	NA,C	NA,1	NA,inf	NA,inf	NA,0.480623	0.000198665	0.000397488
2	chr22:43954063:A:T	43954063	NA,T	NA,A	NA,1	NA,-inf	NA,inf	NA,0.471572	0.00019848	0.000397209
2	chr22:44395260:G:A	44395260	NA,A	NA,G	NA,1	NA,inf	NA,inf	NA,0.380425	0.000198395	0.000396935
2	chr22:43983627:C:G	43983627	NA,G	NA,C	NA,1	NA,inf	NA,inf	NA,0.327254	0.000198294	0.000396788
2	chr22:44105744:T:C	44105744	NA,C	NA,T	NA,1	NA,-inf	NA,inf	NA,0.418035	0.000198214	0.000396642
2	chr22:44388873:G:A	44388873	NA,A	NA,G	NA,1	NA,-inf	NA,inf	NA,0.427586	0.000197813	0.000395849
2	chr22:44288402:C:T	44288402	NA,T	NA,C	NA,1	NA,inf	NA,inf	NA,0.393845	0.000197802	0.000395783
2	chr22:43895622:C:G	43895622	NA,G	NA,C	NA,1	NA,-inf	NA,inf	NA,0.408354	0.000197753	0.000395744
2	chr22:43474259:G:A	43474259	NA,A	NA,G	NA,1	NA,-inf	NA,inf	NA,0.415592	0.000197452	0.000395135
2	chr22:44277755:G:A	44277755	NA,A	NA,G	NA,1	NA,-inf	NA,inf	NA,0.391691	0.000197423	0.000395145
2	chr22:44197016:C:G	44197016	NA,G	NA,C	NA,1	NA,inf	NA,inf	NA,0.35251	0.000197409	0.000394997
2	chr22:43505296:T:C	43505296	NA,C	NA,T	NA,1	NA,inf	NA,inf	NA,0.310013	0.000197265	0.000394728
2	chr22:43532005:T:G	43532005	NA,G	NA,T	NA,1	NA,inf	NA,inf	NA,0.296913	0.00019707	0.000394335
2	chr22:43727296:G:A	43727296	A,A	G,G	1,1	-inf,-inf	inf,inf	2.22471,0.161668	0.000196868	0.00039399
2	chr22:43954045:C:T	43954045	NA,T	NA,C	NA,1	NA,-inf	NA,inf	NA,0.461997	0.000196285	0.000392817
2	chr22:44107483:A:G	44107483	NA,G	NA,A	NA,1	NA,-inf	NA,inf	NA,0.420034	0.00019611	0.000392479
2	chr22:43829919:A:C	43829919	NA,C	NA,A	NA,1	NA,-inf	NA,inf	NA,0.372072	0.000196092	0.000392413
2	chr22:43977251:G:A	43977251	NA,A	NA,G	NA,1	NA,-inf	NA,inf	NA,0.452304	0.000196007	0.000392253
2	chr22:43703608:T:A	43703608	NA,A	NA,T	NA,1	NA,-inf	NA,inf	NA,0.23008	0.000195997	0.000392219
2	chr22:43971749:C:T	43971749	NA,T	NA,C	NA,1	NA,inf	NA,inf	NA,0.298045	0.000195882	0.00039195
2	chr22:44272635:G:A	44272635	NA,A	NA,G	NA,1	NA,inf	NA,inf	NA,0.336716	0.000195627	0.000391431
2	chr22:43866705:G:A	43866705	NA,A	NA,G	NA,1	NA,inf	NA,inf	NA,0.322647	0.000195599	0.000391413
2	chr22:44223820:A:G	44223820	G,G	A,A	1,1	inf,inf	inf,inf	0.884311,0.476418	0.000195441	0.000391265
2	chr22:43692046:G:C	43692046	NA,C	NA,G	NA,1	NA,inf	NA,inf	NA,0.354674	0.000195399	0.000390995
2	chr22:43441384:G:T	43441384	NA,T	NA,G	NA,1	NA,inf	NA,inf	NA,0.369744	0.000195143	0.000390477
2	chr22:43513200:A:G	43513200	NA,G	NA,A	NA,1	NA,inf	NA,inf	NA,0.29039	0.000194948	0.000390079
2	chr22:44194617:A:G	44194617	NA,G	NA,A	NA,1	NA,inf	NA,inf	NA,0.347334	0.000194732	0.000389645
2	chr22:44370798:T:C	44370798	NA,C	NA,T	NA,1	NA,-inf	NA,inf	NA,0.360308	0.000194632	0.000389534
2	chr22:44257409:G:A	44257409	NA,A	NA,G	NA,1	NA,inf	NA,inf	NA,0.330331	0.000194583	0.000389349
2	chr22:43516404:C:T	43516404	NA,T	NA,C	NA,1	NA,inf	NA,inf	NA,0.311575	0.000194544	0.000389278
2	chr22:43675762:A:C	43675762	NA,C	NA,A	NA,1	NA,inf	NA,inf	NA,0.349616	0.00019415	0.000388496
2	chr22:44153898:C:T	44153898	NA,T	NA,C	NA,1	NA,inf	NA,inf	NA,0.353934	0.000194125	0.000388398
2	chr22:43925735:G:A	43925735	NA,A	NA,G	NA,1	NA,inf	NA,inf	NA,0.301378	0.000194018	0.000388218
2	chr22:44194251:T:A	44194251	NA,A	NA,T	NA,1	NA,inf	NA,inf	NA,0.343984	0.000193887	0.000387954
2	chr22:43950731:C:T	43950731	NA,T	NA,C	NA,1	NA,inf	NA,inf	NA,0.25754	0.000193823	0.000387829
2	chr22:43921194:C:A	43921194	NA,A	NA,C	NA,1	NA,inf	NA,inf	NA,0.305425	0.000193796	0.000387779
2	chr22:44268104:G:A	44268104	NA,A	NA,G	NA,1	NA,-inf	NA,inf	NA,0.371058	0.000193787	0.000387792
2	chr22:44282199:G:T	44282199	NA,T	NA,G	NA,1	NA,inf	NA,inf	NA,0.338734	0.000193732	0.000387629
2	chr22:44409508:G:A	44409508	NA,A	NA,G	NA,1	NA,inf	NA,inf	NA,0.359683	0.000193678	0.000387654
2	chr22:44005352:G:A	44005352	A,A	G,G	1,1	inf,-inf	inf,inf	2.93658,0.81555	0.000193465	0.000387186
2	chr22:43758661:GC:G	43758661	NA,G	NA,GC	NA,1	NA,-inf	NA,inf	NA,0.413018	0.000192875	0.000385977
2	chr22:43676437:AG:A	43676437	NA,A	NA,AG	NA,1	NA,inf	NA,inf	NA,0.341936	0.000192874	0.000385941
2	chr22:44259811:A:G	44259811	NA,G	NA,A	NA,1	NA,inf	NA,inf	NA,0.322979	0.000192838	0.000385858
2	chr22:44388621:G:A	44388621	NA,A	NA,G	NA,1	NA,-inf	NA,inf	NA,0.404239	0.000192521	0.00038526
2	chr22:43968144:T:A	43968144	NA,A	NA,T	NA,1	NA,inf	NA,inf	NA,0.285267	0.000192476	0.000385137
2	chr22:44416881:T:G	44416881	G,G	T,T	1,1	inf,-inf	inf,inf	0.575019,1.63559	0.000192372	0.000384056
2	chr22:43472704:C:T	43472704	NA,T	NA,C	NA,1	NA,-inf	NA,inf	NA,0.403837	0.000192273	0.000384785
2	chr22:44339460:T:C	44339460	NA,C	NA,T	NA,1	NA,inf	NA,inf	NA,0.349876	0.000192204	0.00038459
2	chr22:44390685:G:A	44390685	NA,A	NA,G	NA,1	NA,inf	NA,inf	NA,0.35259	0.000192095	0.000384408
2	chr22:44108040:A:AT	44108040	NA,AT	NA,A	NA,1	NA,-inf	NA,inf	NA,0.37632	0.00019207	0.000384367
2	chr22:43453072:C:T	43453072	NA,T	NA,C	NA,1	NA,inf	NA,inf	NA,0.311172	0.000191893	0.000383977
2	chr22:43575939:T:C	43575939	NA,C	NA,T	NA,1	NA,inf	NA,inf	NA,0.301176	0.000191768	0.000383736
2	chr22:44076253:T:G	44076253	NA,G	NA,T	NA,1	NA,inf	NA,inf	NA,0.475839	0.000191751	0.000383683
2	chr22:44163280:A:T	44163280	NA,T	NA,A	NA,1	NA,-inf	NA,inf	NA,0.364183	0.000191644	0.000383509
2	chr22:44022680:A:G	44022680	NA,G	NA,A	NA,1	NA,inf	NA,inf	NA,0.268674	0.000191644	0.000383443
2	chr22:43722686:G:A	43722686	NA,A	NA,G	NA,1	NA,inf	NA,inf	NA,0.338622	0.000191598	0.000383392
2	chr22:43915591:C:T	43915591	T,T	C,C	1,1	inf,-inf	inf,inf	2.55946,0.130829	0.000191491	0.000383162
2	chr22:43947766:T:G	43947766	NA,G	NA,T	NA,1	NA,-inf	NA,inf	NA,0.520097	0.000191473	0.000383191
2	chr22:43933426:G:A	43933426	NA,A	NA,G	NA,1	NA,-inf	NA,inf	NA,0.466216	0.000191453	0.000383129
2	chr22:44423162:C:T	44423162	NA,T	NA,C	NA,1	NA,-inf	NA,inf	NA,0.368154	0.000191445	0.000383273
2	chr22:44389135:G:A	44389135	NA,A	NA,G	NA,1	NA,-inf	NA,inf	NA,0.398701	0.000191426	0.000383069
2	chr22:43552022:G:A	43552022	NA,A	NA,G	NA,1	NA,inf	NA,inf	NA,0.306949	0.000191268	0.000382717
2	chr22:43879303:C:T	43879303	NA,T	NA,C	NA,1	NA,-inf	NA,inf	NA,0.373932	0.000191258	0.000382728
2	chr22:44007979:G:A	44007979	NA,A	NA,G	NA,1	NA,inf	NA,inf	NA,0.304329	0.000191213	0.000382622
2	chr22:43505383:G:A	43505383	NA,A	NA,G	NA,1	NA,-inf	NA,inf	NA,0.287908	0.000191082	0.0003824
2	chr22:44261432:A:G	44261432	NA,G	NA,A	NA,1	NA,-inf	NA,inf	NA,0.361106	0.000191063	0.000382349
2	chr22:44111092:TTC:T	44111092	NA,T	NA,TTC	NA,1	NA,-inf	NA,inf	NA,0.403953	0.000191055	0.000382376
2	chr22:44163237:A:G	44163237	NA,G	NA,A	NA,1	NA,-inf	NA,inf	NA,0.360969	0.000190909	0.000382038
2	chr22:43539917:C:T	43539917	NA,T	NA,C	NA,1	NA,inf	NA,inf	NA,0.274953	0.000190779	0.000381747
2	chr22:44088466:T:G	44088466	NA,G	NA,T	NA,1	NA,-inf	NA,inf	NA,0.366524	0.00019077	0.000381762
2	chr22:43614637:G:C	43614637	C,C	G,G	1,1	-inf,inf	inf,inf	2.7616,0.0326666	0.000190549	0.000381375
2	chr22:44360192:G:A	44360192	NA,A	NA,G	NA,1	NA,inf	NA,inf	NA,0.356341	0.000190535	0.000381255
2	chr22:43874994:G:A	43874994	NA,A	NA,G	NA,1	NA,inf	NA,inf	NA,0.330083	0.000190498	0.000381185
2	chr22:43676913:T:C	43676913	NA,C	NA,T	NA,1	NA,inf	NA,inf	NA,0.333553	0.000190441	0.000381076
2	chr22:44311627:G:A	44311627	NA,A	NA,G	NA,1	NA,-inf	NA,inf	NA,0.356041	0.000190349	0.000380969
2	chr22:44086281:G:A	44086281	NA,A	NA,G	NA,1	NA,inf	NA,inf	NA,0.320352	0.000190287	0.000380755
2	chr22:43471947:AC:A	43471947	NA,A	NA,AC	NA,1	NA,inf	NA,inf	NA,0.289075	0.000190212	0.000380581
2	chr22:43484833:A:C	43484833	NA,C	NA,A	NA,1	NA,-inf	NA,inf	NA,0.377407	0.00018998	0.000380173
2	chr22:44277004:C:T	44277004	NA,T	NA,C	NA,1	NA,inf	NA,inf	NA,0.318731	0.00018956	0.000379265
2	chr22:44221522:G:A	44221522	A,A	G,G	1,1	inf,inf	inf,inf	0.897134,0.418168	0.000189364	0.000379097
2	chr22:43656163:G:A	43656163	NA,A	NA,G	NA,1	NA,inf	NA,inf	NA,0.285122	0.000189318	0.000378796
2	chr22:44349562:G:A	44349562	NA,A	NA,G	NA,1	NA,-inf	NA,inf	NA,0.386625	0.000189233	0.000378733
2	chr22:44276260:A:G	44276260	NA,G	NA,A	NA,1	NA,inf	NA,inf	NA,0.31703	0.000189166	0.000378478
2	chr22:44019561:G:A	44019561	NA,A	NA,G	NA,1	NA,inf	NA,inf	NA,0.281818	0.000189028	0.000378231
2	chr22:44345877:A:T	44345877	NA,T	NA,A	NA,1	NA,-inf	NA,inf	NA,0.343467	0.000189006	0.000378206
2	chr22:44015819:C:T	44015819	NA,T	NA,C	NA,1	NA,inf	NA,inf	NA,0.295927	0.000188986	0.000378165
2	chr22:43870397:A:G	43870397	NA,G	NA,A	NA,1	NA,-inf	NA,inf	NA,0.362285	0.00018896	0.000378153
2	chr22:43643320:C:T	43643320	NA,T	NA,C	NA,1	NA,inf	NA,inf	NA,0.284028	0.0001889	0.000377957
2	chr22:43523897:CCTTT:C	43523897	NA,C	NA,CCTTT	NA,1	NA,-inf	NA,inf	NA,0.383818	0.000188834	0.000377902
2	chr22:43650357:C:T	43650357	NA,T	NA,C	NA,1	NA,inf	NA,inf	NA,0.29445	0.000188817	0.000377802
2	chr22:44156556:C:T	44156556	NA,T	NA,C	NA,1	NA,-inf	NA,inf	NA,0.347588	0.000188797	0.000377808
2	chr22:44336542:A:G	44336542	G,G	A,A	1,1	-inf,inf	inf,inf	0.165386,1.7956	0.000188773	0.000377923
2	chr22:43812447:C:T	43812447	NA,T	NA,C	NA,1	NA,inf	NA,inf	NA,0.287793	0.000188762	0.000377718
2	chr22:43794665:T:C	43794665	NA,C	NA,T	NA,1	NA,-inf	NA,inf	NA,0.394463	0.000188723	0.000377667
2	chr22:44147618:C:T	44147618	NA,T	NA,C	NA,1	NA,-inf	NA,inf	NA,0.337546	0.000188665	0.000377551
2	chr22:43976324:C:T	43976324	NA,T	NA,C	NA,1	NA,inf	NA,inf	NA,0.286026	0.000188601	0.0003774
2	chr22:44167083:T:C	44167083	NA,C	NA,T	NA,1	NA,inf	NA,inf	NA,0.351308	0.000188524	0.000377181
2	chr22:44219366:G:A	44219366	NA,A	NA,G	NA,1	NA,inf	NA,inf	NA,0.309408	0.000188324	0.000376826
2	chr22:43507990:C:T	43507990	NA,T	NA,C	NA,1	NA,inf	NA,inf	NA,0.260641	0.000188208	0.000376596
2	chr22:43973296:G:A	43973296	NA,A	NA,G	NA,1	NA,-inf	NA,inf	NA,0.49248	0.000188184	0.000376608
2	chr22:44265095:C:T	44265095	NA,T	NA,C	NA,1	NA,-inf	NA,inf	NA,0.338544	0.000188059	0.000376349
2	chr22:43529780:A:G	43529780	NA,G	NA,A	NA,1	NA,-inf	NA,inf	NA,0.371433	0.000187973	0.000376177
2	chr22:44040700:C:T	44040700	NA,T	NA,C	NA,1	NA,-inf	NA,inf	NA,0.399818	0.000187967	0.000376144
2	chr22:43919960:G:A	43919960	NA,A	NA,G	NA,1	NA,inf	NA,inf	NA,0.280523	0.000187694	0.000375571
2	chr22:44028543:A:G	44028543	G,G	A,A	1,1	inf,inf	inf,inf	2.80464,0.206796	0.000187691	0.000375572
2	chr22:44298165:G:A	44298165	NA,A	NA,G	NA,1	NA,inf	NA,inf	NA,0.312901	0.000187642	0.000375471
2	chr22:43915629:CAG:C	43915629	NA,C	NA,CAG	NA,1	NA,inf	NA,inf	NA,0.29231	0.000187642	0.000375481
2	chr22:44222824:C:T	44222824	T,T	C,C	1,1	inf,inf	inf,inf	0.877333,0.45202	0.000186792	0.000373948
2	chr22:43977456:G:A	43977456	NA,A	NA,G	NA,1	NA,inf	NA,inf	NA,0.261895	0.000186752	0.000373685
2	chr22:44124074:GTTGA:G	44124074	NA,G	NA,GTTGA	NA,1	NA,-inf	NA,inf	NA,0.354674	0.000186702	0.000373599
2	chr22:44427929:T:G	44427929	NA,G	NA,T	NA,1	NA,inf	NA,inf	NA,0.355931	0.000186613	0.000373234
2	chr22:44340818:G:A	44340818	NA,A	NA,G	NA,1	NA,inf	NA,inf	NA,0.310551	0.00018655	0.000373229
2	chr22:44016998:C:T	44016998	NA,T	NA,C	NA,1	NA,inf	NA,inf	NA,0.541191	0.000186337	0.000372847
2	chr22:44194702:C:T	44194702	NA,T	NA,C	NA,1	NA,inf	NA,inf	NA,0.310239	0.000186322	0.000372821
2	chr22:43526200:C:G	43526200	NA,G	NA,C	NA,1	NA,inf	NA,inf	NA,0.276045	0.000186316	0.000372815
2	chr22:43473212:G:A	43473212	NA,A	NA,G	NA,1	NA,inf	NA,inf	NA,0.430789	0.000186312	0.000372806
2	chr22:44393477:G:A	44393477	NA,A	NA,G	NA,1	NA,inf	NA,inf	NA,0.326911	0.000186202	0.000372614
2	chr22:44291560:AG:A	44291560	NA,A	NA,AG	NA,1	NA,inf	NA,inf	NA,0.338631	0.000186093	0.000372359
2	chr22:44187013:G:A	44187013	NA,A	NA,G	NA,1	NA,inf	NA,inf	NA,0.296227	0.00018606	0.000372305
2	chr22:43974735:T:C	43974735	C,C	T,T	1,1	inf,inf	inf,inf	3.72862,2.05072	0.00018599	0.000371876
2	chr22:44095776:T:C	44095776	NA,C	NA,T	NA,1	NA,inf	NA,inf	NA,0.304913	0.000185932	0.000372075
2	chr22:43512678:G:A	43512678	NA,A	NA,G	NA,1	NA,-inf	NA,inf	NA,0.363688	0.000185909	0.000372034
2	chr22:43985131:AC:A	43985131	NA,A	NA,AC	NA,1	NA,-inf	NA,inf	NA,0.411983	0.000185888	0.000372
2	chr22:44223455:T:G	44223455	G,G	T,T	1,1	inf,inf	inf,inf	0.850723,0.499321	0.000185882	0.000372129
2	chr22:44223711:C:T	44223711	T,T	C,C	1,1	inf,inf	inf,inf	0.860593,0.479043	0.000185879	0.000372123
2	chr22:43948032:A:G	43948032	NA,G	NA,A	NA,1	NA,-inf	NA,inf	NA,0.490011	0.000185713	0.000371663
2	chr22:44055997:G:A	44055997	NA,A	NA,G	NA,1	NA,-inf	NA,inf	NA,0.199966	0.000185526	0.000371267
2	chr22:43504599:G:A	43504599	NA,A	NA,G	NA,1	NA,-inf	NA,inf	NA,0.316292	0.000185512	0.000371228
2	chr22:44276052:T:C	44276052	NA,C	NA,T	NA,1	NA,inf	NA,inf	NA,0.306865	0.000185479	0.000371079
2	chr22:43744920:A:G	43744920	NA,G	NA,A	NA,1	NA,-inf	NA,inf	NA,0.190538	0.000185458	0.000371129
2	chr22:43511440:C:T	43511440	T,NA	C,NA	1,NA	inf,NA	inf,NA	0.763261,NA	0.000185405	0.000371027
2	chr22:43677205:T:C	43677205	NA,C	NA,T	NA,1	NA,inf	NA,inf	NA,0.31334	0.000185393	0.000370974
2	chr22:44287509:A:C	44287509	NA,C	NA,A	NA,1	NA,-inf	NA,inf	NA,0.329588	0.000185365	0.000370947
2	chr22:44293475:A:C	44293475	NA,C	NA,A	NA,1	NA,-inf	NA,inf	NA,0.331136	0.000185209	0.000370673
2	chr22:44219960:T:C	44219960	NA,C	NA,T	NA,1	NA,inf	NA,inf	NA,0.31815	0.000185184	0.000370565
2	chr22:44218690:C:T	44218690	NA,T	NA,C	NA,1	NA,inf	NA,inf	NA,0.290601	0.000185169	0.000370498
2	chr22:44372816:G:C	44372816	NA,C	NA,G	NA,1	NA,-inf	NA,inf	NA,0.329902	0.000184985	0.000370189
2	chr22:44051920:G:GATGCTGCC	44051920	NA,GATGCTGCC	NA,G	NA,1	NA,-inf	NA,inf	NA,0.343438	0.000184801	0.000369811
2	chr22:44050252:A:G	44050252	NA,G	NA,A	NA,1	NA,inf	NA,inf	NA,0.343758	0.000184766	0.000369688
2	chr22:44126376:T:C	44126376	NA,C	NA,T	NA,1	NA,-inf	NA,inf	NA,0.343448	0.000184586	0.000369369
2	chr22:44157015:T:C	44157015	NA,C	NA,T	NA,1	NA,inf	NA,inf	NA,0.301778	0.0001843	0.000368795
2	chr22:43682752:A:T	43682752	NA,T	NA,A	NA,1	NA,inf	NA,inf	NA,0.305667	0.000184261	0.000368712
2	chr22:43916731:T:C	43916731	NA,C	NA,T	NA,1	NA,-inf	NA,inf	NA,0.378799	0.000184206	0.000368622
2	chr22:44155550:C:T	44155550	NA,T	NA,C	NA,1	NA,inf	NA,inf	NA,0.309223	0.000184102	0.000368354
2	chr22:44300091:A:G	44300091	NA,G	NA,A	NA,1	NA,inf	NA,inf	NA,0.337807	0.00018389	0.000367979
2	chr22:44411200:C:T	44411200	T,NA	C,NA	1,NA	inf,NA	inf,NA	0.895908,NA	0.000183647	0.000367497
2	chr22:44267009:C:T	44267009	NA,T	NA,C	NA,1	NA,-inf	NA,inf	NA,0.321911	0.000183341	0.000366894
2	chr22:44166680:G:A	44166680	NA,A	NA,G	NA,1	NA,-inf	NA,inf	NA,0.328342	0.000183292	0.000366786
2	chr22:43813426:T:A	43813426	NA,A	NA,T	NA,1	NA,-inf	NA,inf	NA,0.336432	0.000183272	0.000366749
2	chr22:44268070:C:T	44268070	NA,T	NA,C	NA,1	NA,inf	NA,inf	NA,0.277556	0.00018324	0.000366651
2	chr22:44223697:G:C	44223697	C,C	G,G	1,1	inf,inf	inf,inf	0.855664,0.479797	0.000183183	0.000366726
2	chr22:44147663:TC:T	44147663	NA,T	NA,TC	NA,1	NA,-inf	NA,inf	NA,0.331466	0.000182993	0.000366205
2	chr22:44168627:C:T	44168627	NA,T	NA,C	NA,1	NA,inf	NA,inf	NA,0.320474	0.000182842	0.000365873
2	chr22:43838167:G:A	43838167	A,A	G,G	1,1	inf,inf	inf,inf	1.37435,0.284255	0.000182806	0.000365811
2	chr22:44124218:A:G	44124218	NA,G	NA,A	NA,1	NA,-inf	NA,inf	NA,0.332126	0.000182799	0.000365803
2	chr22:43545970:TA:T	43545970	NA,T	NA,TA	NA,1	NA,inf	NA,inf	NA,0.239967	0.000182639	0.000365462
2	chr22:44108830:T:G	44108830	NA,G	NA,T	NA,1	NA,-inf	NA,inf	NA,0.360381	0.00018262	0.00036549
2	chr22:44405505:G:A	44405505	NA,A	NA,G	NA,1	NA,-inf	NA,inf	NA,0.312529	0.000182603	0.00036552
2	chr22:43439852:C:T	43439852	NA,T	NA,C	NA,1	NA,inf	NA,inf	NA,0.318669	0.000182592	0.000365368
2	chr22:43832389:C:T	43832389	NA,T	NA,C	NA,1	NA,-inf	NA,inf	NA,0.306951	0.000182448	0.000365111
2	chr22:44161634:C:T	44161634	NA,T	NA,C	NA,1	NA,inf	NA,inf	NA,0.291123	0.000182398	0.000364981
2	chr22:43533942:C:T	43533942	NA,T	NA,C	NA,1	NA,inf	NA,inf	NA,0.236636	0.000182333	0.000364851
2	chr22:43492184:C:T	43492184	T,NA	C,NA	1,NA	-inf,NA	inf,NA	1.02535,NA	0.00018217	0.000364533
2	chr22:44166571:A:C	44166571	NA,C	NA,A	NA,1	NA,inf	NA,inf	NA,0.304692	0.000182056	0.000364268
2	chr22:44395468:A:G	44395468	NA,G	NA,A	NA,1	NA,inf	NA,inf	NA,0.292815	0.000182018	0.000364205
2	chr22:43638646:T:C	43638646	NA,C	NA,T	NA,1	NA,inf	NA,inf	NA,0.27735	0.000181981	0.000364142
2	chr22:43635147:C:T	43635147	NA,T	NA,C	NA,1	NA,inf	NA,inf	NA,0.277053	0.000181915	0.000364011
2	chr22:43543975:G:A	43543975	NA,A	NA,G	NA,1	NA,-inf	NA,inf	NA,0.330432	0.000181869	0.000363952
2	chr22:44285883:G:A	44285883	NA,A	NA,G	NA,1	NA,inf	NA,inf	NA,0.282665	0.000181855	0.000363882
2	chr22:43818243:T:C	43818243	NA,C	NA,T	NA,1	NA,-inf	NA,inf	NA,0.310808	0.00018184	0.00036389
2	chr22:43642164:C:A	43642164	NA,A	NA,C	NA,1	NA,inf	NA,inf	NA,0.276582	0.000181819	0.000363818
2	chr22:43825066:G:C	43825066	NA,C	NA,G	NA,1	NA,-inf	NA,inf	NA,0.30543	0.000181813	0.000363836
2	chr22:44217400:T:C	44217400	C,C	T,T	1,1	inf,-inf	inf,inf	1.54791,0.273434	0.00018181	0.000363848
2	chr22:44353294:C:T	44353294	NA,T	NA,C	NA,1	NA,inf	NA,inf	NA,0.303856	0.000181522	0.000363206
2	chr22:44370794:C:T	44370794	NA,T	NA,C	NA,1	NA,-inf	NA,inf	NA,0.301783	0.00018143	0.000363117
2	chr22:44278392:G:A	44278392	NA,A	NA,G	NA,1	NA,-inf	NA,inf	NA,0.286192	0.000181387	0.000363014
2	chr22:43772694:C:A	43772694	NA,A	NA,C	NA,1	NA,inf	NA,inf	NA,0.290806	0.000181229	0.000362645
2	chr22:43510575:T:G	43510575	NA,G	NA,T	NA,1	NA,inf	NA,inf	NA,0.230719	0.00018112	0.000362416
2	chr22:43757963:G:A	43757963	NA,A	NA,G	NA,1	NA,inf	NA,inf	NA,0.289823	0.000181035	0.000362258
2	chr22:43862403:C:T	43862403	T,T	C,C	1,1	inf,-inf	inf,inf	1.32757,0.393671	0.000181007	0.000362234
2	chr22:44219378:G:A	44219378	NA,A	NA,G	NA,1	NA,-inf	NA,inf	NA,0.280184	0.000180903	0.000362026
2	chr22:44214328:A:G	44214328	NA,G	NA,A	NA,1	NA,-inf	NA,inf	NA,0.32298	0.000180753	0.000361713
2	chr22:43560932:G:A	43560932	NA,A	NA,G	NA,1	NA,inf	NA,inf	NA,0.265257	0.000180662	0.000361507
2	chr22:43998477:G:A	43998477	NA,A	NA,G	NA,1	NA,-inf	NA,inf	NA,0.406333	0.000180594	0.000361414
2	chr22:43439989:C:T	43439989	NA,T	NA,C	NA,1	NA,inf	NA,inf	NA,0.30766	0.000180402	0.000360986
2	chr22:44199331:T:C	44199331	NA,C	NA,T	NA,1	NA,inf	NA,inf	NA,0.29835	0.000180386	0.000360931
2	chr22:44236790:CA:C	44236790	NA,C	NA,CA	NA,1	NA,inf	NA,inf	NA,0.275574	0.000180299	0.000360772
2	chr22:43511652:G:A	43511652	NA,A	NA,G	NA,1	NA,inf	NA,inf	NA,0.2262	0.000180297	0.000360769
2	chr22:43530130:G:C	43530130	C,C	G,G	1,1	-inf,inf	inf,inf	2.54676,0.320505	0.000180294	0.000360831
2	chr22:44299378:C:T	44299378	NA,T	NA,C	NA,1	NA,inf	NA,inf	NA,0.286044	0.000180115	0.000360416
2	chr22:43822192:G:C	43822192	NA,C	NA,G	NA,1	NA,-inf	NA,inf	NA,0.320342	0.000180093	0.000360388
2	chr22:44084048:C:T	44084048	NA,T	NA,C	NA,1	NA,-inf	NA,inf	NA,0.362849	0.000180037	0.000360335
2	chr22:43655853:A:C	43655853	NA,C	NA,A	NA,1	NA,inf	NA,inf	NA,0.243451	0.000179951	0.000360062
2	chr22:43719623:T:C	43719623	NA,C	NA,T	NA,1	NA,inf	NA,inf	NA,0.280337	0.000179905	0.00035999
2	chr22:43670920:T:C	43670920	NA,C	NA,T	NA,1	NA,inf	NA,inf	NA,0.236206	0.000179806	0.000359775
2	chr22:44182162:G:A	44182162	NA,A	NA,G	NA,1	NA,inf	NA,inf	NA,0.266496	0.00017973	0.000359651
2	chr22:43974062:C:T	43974062	NA,T	NA,C	NA,1	NA,inf	NA,inf	NA,0.230656	0.000179719	0.000359616
2	chr22:44214108:G:A	44214108	NA,A	NA,G	NA,1	NA,-inf	NA,inf	NA,0.316781	0.000179524	0.000359254
2	chr22:44167244:G:C	44167244	NA,C	NA,G	NA,1	NA,inf	NA,inf	NA,0.309655	0.000179471	0.000359077
2	chr22:44291355:C:T	44291355	NA,T	NA,C	NA,1	NA,-inf	NA,inf	NA,0.285674	0.000179452	0.000359131
2	chr22:43863459:C:T	43863459	NA,T	NA,C	NA,1	NA,inf	NA,inf	NA,0.248317	0.000179441	0.000359067
2	chr22:44233092:T:C	44233092	NA,C	NA,T	NA,1	NA,inf	NA,inf	NA,0.256769	0.000179293	0.000358712
2	chr22:44051068:C:T	44051068	T,T	C,C	1,1	inf,inf	inf,inf	1.60966,0.41615	0.000179183	0.000358645
2	chr22:44217983:T:C	44217983	C,C	T,T	1,1	inf,inf	inf,inf	0.457787,0.374146	0.000179148	0.000358604
2	chr22:43927056:G:A	43927056	NA,A	NA,G	NA,1	NA,inf	NA,inf	NA,0.257221	0.00017913	0.000358456
2	chr22:44341343:C:T	44341343	NA,T	NA,C	NA,1	NA,-inf	NA,inf	NA,0.291097	0.000179065	0.000358397
2	chr22:44023908:C:T	44023908	NA,T	NA,C	NA,1	NA,inf	NA,inf	NA,0.248209	0.00017904	0.000358279
2	chr22:44269076:G:A	44269076	NA,A	NA,G	NA,1	NA,-inf	NA,inf	NA,0.298222	0.000178978	0.000358165
2	chr22:44193493:G:A	44193493	NA,A	NA,G	NA,1	NA,inf	NA,inf	NA,0.276107	0.000178864	0.000357902
2	chr22:43924110:G:A	43924110	NA,A	NA,G	NA,1	NA,inf	NA,inf	NA,0.234303	0.000178836	0.000357848
2	chr22:44204734:G:A	44204734	NA,A	NA,G	NA,1	NA,inf	NA,inf	NA,0.289407	0.000178804	0.000357795
2	chr22:44349233:A:G	44349233	NA,G	NA,A	NA,1	NA,-inf	NA,inf	NA,0.303427	0.000178778	0.00035781
2	chr22:44035034:A:G	44035034	G,G	A,A	1,1	inf,inf	inf,inf	2.05225,0.516732	0.000178716	0.000357729
2	chr22:43930082:G:T	43930082	NA,T	NA,G	NA,1	NA,-inf	NA,inf	NA,0.349305	0.000178617	0.000357435
2	chr22:44310248:G:A	44310248	NA,A	NA,G	NA,1	NA,inf	NA,inf	NA,0.280835	0.000178616	0.000357384
2	chr22:44424663:C:G	44424663	NA,G	NA,C	NA,1	NA,-inf	NA,inf	NA,0.284089	0.00017861	0.000357399
2	chr22:43511759:G:A	43511759	NA,A	NA,G	NA,1	NA,inf	NA,inf	NA,0.217908	0.000178562	0.0003573
2	chr22:43943421:C:T	43943421	NA,T	NA,C	NA,1	NA,-inf	NA,inf	NA,0.451982	0.000178516	0.000357259
2	chr22:44333996:G:C	44333996	NA,C	NA,G	NA,1	NA,inf	NA,inf	NA,0.278833	0.000178504	0.000357204
2	chr22:43895220:A:G	43895220	G,G	A,A	1,1	inf,inf	inf,inf	0.578401,0.701065	0.000178418	0.000357174
2	chr22:43975100:A:G	43975100	NA,G	NA,A	NA,1	NA,-inf	NA,inf	NA,0.341004	0.000178375	0.000356949
2	chr22:44183752:C:T	44183752	NA,T	NA,C	NA,1	NA,-inf	NA,inf	NA,0.287759	0.000178351	0.000356902
2	chr22:44195882:C:G	44195882	NA,G	NA,C	NA,1	NA,inf	NA,inf	NA,0.271189	0.000178303	0.000356778
2	chr22:44165256:G:A	44165256	NA,A	NA,G	NA,1	NA,-inf	NA,inf	NA,0.293156	0.000178285	0.000356773
2	chr22:43946294:G:T	43946294	NA,T	NA,G	NA,1	NA,-inf	NA,inf	NA,0.448822	0.000178182	0.00035659
2	chr22:43431278:A:G	43431278	NA,G	NA,A	NA,1	NA,inf	NA,inf	NA,0.255967	0.000178165	0.000356498
2	chr22:44108335:G:C	44108335	NA,C	NA,G	NA,1	NA,-inf	NA,inf	NA,0.337295	0.000178053	0.000356348
2	chr22:44294045:T:C	44294045	NA,C	NA,T	NA,1	NA,inf	NA,inf	NA,0.274169	0.000178044	0.00035627
2	chr22:43828519:C:T	43828519	NA,T	NA,C	NA,1	NA,-inf	NA,inf	NA,0.286454	0.000178038	0.000356281
2	chr22:43825608:T:C	43825608	NA,C	NA,T	NA,1	NA,inf	NA,inf	NA,0.239729	0.000178038	0.00035626
2	chr22:43842296:A:T	43842296	NA,T	NA,A	NA,1	NA,inf	NA,inf	NA,0.260554	0.000177914	0.000355995
2	chr22:44304505:A:T	44304505	NA,T	NA,A	NA,1	NA,-inf	NA,inf	NA,0.297632	0.000177909	0.000356039
2	chr22:43642142:T:C	43642142	NA,C	NA,T	NA,1	NA,inf	NA,inf	NA,0.256246	0.000177868	0.000355922
2	chr22:44132173:G:A	44132173	NA,A	NA,G	NA,1	NA,-inf	NA,inf	NA,0.333725	0.000177845	0.0003559
2	chr22:44344787:T:A	44344787	NA,A	NA,T	NA,1	NA,-inf	NA,inf	NA,0.306749	0.000177795	0.000355755
2	chr22:43645124:T:C	43645124	C,C	T,T	1,1	inf,-inf	inf,inf	1.74398,1.40258	0.00017776	0.00035541
2	chr22:43573876:G:A	43573876	NA,A	NA,G	NA,1	NA,inf	NA,inf	NA,0.246142	0.000177668	0.000355512
2	chr22:44130595:A:G	44130595	NA,G	NA,A	NA,1	NA,-inf	NA,inf	NA,0.307419	0.000177616	0.000355453
2	chr22:44310336:A:T	44310336	T,T	A,A	1,1	-inf,-inf	inf,inf	2.02685,0.108041	0.000177562	0.000355314
2	chr22:44395225:C:T	44395225	NA,T	NA,C	NA,1	NA,inf	NA,inf	NA,0.275237	0.000177465	0.000355122
2	chr22:44425511:C:T	44425511	NA,T	NA,C	NA,1	NA,inf	NA,inf	NA,0.276369	0.000177402	0.000354989
2	chr22:44150082:G:A	44150082	NA,A	NA,G	NA,1	NA,-inf	NA,inf	NA,0.277734	0.000177365	0.00035494
2	chr22:44377114:G:A	44377114	NA,A	NA,G	NA,1	NA,inf	NA,inf	NA,0.281227	0.000177331	0.000354865
2	chr22:44087444:G:T	44087444	T,NA	G,NA	1,NA	-inf,NA	inf,NA	1.375,NA	0.000177323	0.000354835
2	chr22:44276498:T:C	44276498	NA,C	NA,T	NA,1	NA,inf	NA,inf	NA,0.265715	0.000177182	0.000354489
2	chr22:43661434:A:G	43661434	NA,G	NA,A	NA,1	NA,inf	NA,inf	NA,0.276897	0.000177155	0.000354495
2	chr22:43906280:T:C	43906280	NA,C	NA,T	NA,1	NA,-inf	NA,inf	NA,0.349485	0.000177086	0.000354392
2	chr22:43728754:G:A	43728754	A,A	G,G	1,1	inf,inf	inf,inf	0.44353,0.85595	0.000176978	0.000354313
2	chr22:43464388:C:T	43464388	NA,T	NA,C	NA,1	NA,-inf	NA,inf	NA,0.319757	0.000176956	0.000354114
2	chr22:44134726:G:A	44134726	NA,A	NA,G	NA,1	NA,-inf	NA,inf	NA,0.32853	0.000176894	0.000354
2	chr22:44118972:C:A	44118972	NA,A	NA,C	NA,1	NA,inf	NA,inf	NA,0.291397	0.000176878	0.000353933
2	chr22:43670231:G:A	43670231	NA,A	NA,G	NA,1	NA,inf	NA,inf	NA,0.271925	0.000176774	0.000353733
2	chr22:43900322:C:G	43900322	NA,G	NA,C	NA,1	NA,inf	NA,inf	NA,0.24801	0.000176766	0.000353705
2	chr22:43886427:G:A	43886427	A,A	G,G	1,1	inf,-inf	inf,inf	1.36219,1.13478	0.000176675	0.000353471
2	chr22:44196578:A:G	44196578	NA,G	NA,A	NA,1	NA,-inf	NA,inf	NA,0.293903	0.000176669	0.000353579
2	chr22:43625258:G:A	43625258	NA,A	NA,G	NA,1	NA,inf	NA,inf	NA,0.22372	0.000176617	0.000353392
2	chr22:44327673:A:G	44327673	NA,G	NA,A	NA,1	NA,-inf	NA,inf	NA,0.302221	0.000176606	0.000353456
2	chr22:44004258:C:T	44004258	NA,T	NA,C	NA,1	NA,inf	NA,inf	NA,0.220194	0.000176597	0.00035338
2	chr22:44055106:A:T	44055106	NA,T	NA,A	NA,1	NA,-inf	NA,inf	NA,0.293895	0.00017654	0.000353276
2	chr22:44243151:CTG:C	44243151	NA,C	NA,CTG	NA,1	NA,-inf	NA,inf	NA,0.299178	0.000176508	0.00035322
2	chr22:44030192:T:C	44030192	NA,C	NA,T	NA,1	NA,inf	NA,inf	NA,0.250279	0.000176395	0.000352962
2	chr22:44057941:C:T	44057941	NA,T	NA,C	NA,1	NA,inf	NA,inf	NA,0.259478	0.000176338	0.000352873
2	chr22:43897907:C:T	43897907	T,T	C,C	1,1	inf,-inf	inf,inf	1.11043,0.696787	0.000176286	0.000352714
2	chr22:43660195:T:C	43660195	NA,C	NA,T	NA,1	NA,inf	NA,inf	NA,0.232255	0.000176268	0.000352696
2	chr22:44107935:G:A	44107935	NA,A	NA,G	NA,1	NA,-inf	NA,inf	NA,0.329408	0.000176044	0.00035232
2	chr22:44171026:G:A	44171026	A,NA	G,NA	1,NA	inf,NA	inf,NA	0.584749,NA	0.000175901	0.000352001
2	chr22:44159878:C:T	44159878	T,NA	C,NA	1,NA	inf,NA	inf,NA	0.0680681,NA	0.000175665	0.000351547
2	chr22:44234029:T:C	44234029	NA,C	NA,T	NA,1	NA,inf	NA,inf	NA,0.273836	0.000175593	0.000351354
2	chr22:43439813:C:T	43439813	NA,T	NA,C	NA,1	NA,-inf	NA,inf	NA,0.280441	0.000175223	0.000350643
2	chr22:43523352:C:T	43523352	NA,T	NA,C	NA,1	NA,-inf	NA,inf	NA,0.311202	0.000175207	0.000350627
2	chr22:44018564:C:T	44018564	NA,T	NA,C	NA,1	NA,-inf	NA,inf	NA,0.158273	0.000175076	0.000350358
2	chr22:44270234:C:A	44270234	NA,A	NA,C	NA,1	NA,-inf	NA,inf	NA,0.276637	0.000174843	0.000349891
2	chr22:44104263:A:G	44104263	G,G	A,A	1,1	inf,-inf	inf,inf	0.899494,0.349065	0.000174793	0.00034972
2	chr22:43436478:G:T	43436478	NA,T	NA,G	NA,1	NA,inf	NA,inf	NA,0.243434	0.000174787	0.000349759
2	chr22:44106871:C:G	44106871	NA,G	NA,C	NA,1	NA,-inf	NA,inf	NA,0.288362	0.000174715	0.000349654
2	chr22:44159656:C:T	44159656	NA,T	NA,C	NA,1	NA,-inf	NA,inf	NA,0.254489	0.000174709	0.000349639
2	chr22:43847799:G:A	43847799	NA,A	NA,G	NA,1	NA,-inf	NA,inf	NA,0.269045	0.000174677	0.000349556
2	chr22:44122339:C:T	44122339	NA,T	NA,C	NA,1	NA,-inf	NA,inf	NA,0.277451	0.000174636	0.000349481
2	chr22:44398916:G:A	44398916	NA,A	NA,G	NA,1	NA,inf	NA,inf	NA,0.253963	0.000174552	0.00034925
2	chr22:43662833:C:T	43662833	NA,T	NA,C	NA,1	NA,inf	NA,inf	NA,0.262689	0.000174446	0.000349075
2	chr22:43805110:C:T	43805110	NA,T	NA,C	NA,1	NA,inf	NA,inf	NA,0.219763	0.000174425	0.00034904
2	chr22:43450001:T:A	43450001	NA,A	NA,T	NA,1	NA,inf	NA,inf	NA,0.2296	0.000174344	0.000348866
2	chr22:43985983:C:T	43985983	NA,T	NA,C	NA,1	NA,-inf	NA,inf	NA,0.35019	0.000174291	0.000348795
2	chr22:43631134:C:T	43631134	NA,T	NA,C	NA,1	NA,inf	NA,inf	NA,0.336385	0.00017427	0.000348703
2	chr22:43601595:T:A	43601595	A,A	T,T	1,1	-inf,inf	inf,inf	2.67648,0.0944837	0.000174209	0.000348677
2	chr22:43923801:G:A	43923801	NA,A	NA,G	NA,1	NA,inf	NA,inf	NA,0.214652	0.000174204	0.000348587
2	chr22:43957185:T:C	43957185	NA,C	NA,T	NA,1	NA,inf	NA,inf	NA,0.211177	0.000174196	0.000348566
2	chr22:43818359:A:G	43818359	NA,G	NA,A	NA,1	NA,-inf	NA,inf	NA,0.270773	0.000174133	0.000348467
2	chr22:43872442:A:G	43872442	G,G	A,A	1,1	inf,-inf	inf,inf	1.32449,0.370611	0.00017405	0.000348314
2	chr22:43851624:G:A	43851624	NA,A	NA,G	NA,1	NA,inf	NA,inf	NA,0.239738	0.000173946	0.000348058
2	chr22:44032607:A:G	44032607	NA,G	NA,A	NA,1	NA,-inf	NA,inf	NA,0.330689	0.000173729	0.000347652
2	chr22:44132277:G:T	44132277	NA,T	NA,G	NA,1	NA,-inf	NA,inf	NA,0.310458	0.000173685	0.000347575
2	chr22:43817883:T:G	43817883	NA,G	NA,T	NA,1	NA,-inf	NA,inf	NA,0.269017	0.00017364	0.00034748
2	chr22:43586926:G:A	43586926	NA,A	NA,G	NA,1	NA,inf	NA,inf	NA,0.216041	0.000173584	0.000347359
2	chr22:44293190:C:T	44293190	NA,T	NA,C	NA,1	NA,-inf	NA,inf	NA,0.280013	0.000173574	0.000347369
2	chr22:43818689:TTCA:T	43818689	NA,T	NA,TTCA	NA,1	NA,-inf	NA,inf	NA,0.266727	0.000173402	0.000347004
2	chr22:44094579:G:A	44094579	NA,A	NA,G	NA,1	NA,-inf	NA,inf	NA,0.257985	0.000173356	0.000346923
2	chr22:44216881:T:C	44216881	C,C	T,T	1,1	inf,-inf	inf,inf	1.60873,0.0657447	0.000173294	0.000346839
2	chr22:44240414:A:G	44240414	NA,G	NA,A	NA,1	NA,inf	NA,inf	NA,0.237574	0.000173263	0.0003467
2	chr22:43501162:A:G	43501162	NA,G	NA,A	NA,1	NA,-inf	NA,inf	NA,0.304562	0.000173262	0.000346716
2	chr22:44040321:G:A	44040321	NA,A	NA,G	NA,1	NA,-inf	NA,inf	NA,0.286288	0.000173176	0.000346556
2	chr22:44256387:C:A	44256387	NA,A	NA,C	NA,1	NA,-inf	NA,inf	NA,0.271648	0.000173163	0.000346528
2	chr22:43469799:G:C	43469799	NA,C	NA,G	NA,1	NA,-inf	NA,inf	NA,0.313736	0.000173157	0.000346526
2	chr22:44152894:T:A	44152894	NA,A	NA,T	NA,1	NA,inf	NA,inf	NA,0.243627	0.000173151	0.00034647
2	chr22:44360518:C:T	44360518	NA,T	NA,C	NA,1	NA,inf	NA,inf	NA,0.251994	0.000173052	0.000346247
2	chr22:43756994:A:T	43756994	T,T	A,A	1,1	inf,inf	inf,inf	0.464984,0.989051	0.000173013	0.000346387
2	chr22:43816304:C:A	43816304	NA,A	NA,C	NA,1	NA,inf	NA,inf	NA,0.32004	0.000172996	0.000346182
2	chr22:44137258:C:T	44137258	NA,T	NA,C	NA,1	NA,-inf	NA,inf	NA,0.28109	0.000172933	0.000346076
2	chr22:43912192:A:G	43912192	NA,G	NA,A	NA,1	NA,inf	NA,inf	NA,0.199056	0.000172932	0.000346045
2	chr22:43458168:T:C	43458168	NA,C	NA,T	NA,1	NA,-inf	NA,inf	NA,0.311706	0.000172867	0.000345969
2	chr22:43976431:A:G	43976431	NA,G	NA,A	NA,1	NA,inf	NA,inf	NA,0.305981	0.000172787	0.000345744
2	chr22:44286857:C:T	44286857	T,NA	C,NA	1,NA	-inf,NA	inf,NA	1.23406,NA	0.000172699	0.00034559
2	chr22:43819557:G:A	43819557	NA,A	NA,G	NA,1	NA,-inf	NA,inf	NA,0.223714	0.000172686	0.000345592
2	chr22:43816156:T:C	43816156	NA,C	NA,T	NA,1	NA,-inf	NA,inf	NA,0.26133	0.000172653	0.000345505
2	chr22:43897873:C:T	43897873	NA,T	NA,C	NA,1	NA,-inf	NA,inf	NA,0.218183	0.000172612	0.000345432
2	chr22:43461904:A:G	43461904	NA,G	NA,A	NA,1	NA,-inf	NA,inf	NA,0.30918	0.000172558	0.000345328
2	chr22:43565839:A:G	43565839	NA,G	NA,A	NA,1	NA,inf	NA,inf	NA,0.217462	0.000172303	0.000344778
2	chr22:43983851:CAT:C	43983851	NA,C	NA,CAT	NA,1	NA,inf	NA,inf	NA,0.167375	0.000172248	0.000344663
2	chr22:44257879:C:T	44257879	NA,T	NA,C	NA,1	NA,-inf	NA,inf	NA,0.267363	0.000172228	0.000344657
2	chr22:44186631:C:T	44186631	NA,T	NA,C	NA,1	NA,-inf	NA,inf	NA,0.26421	0.000172225	0.000344664
2	chr22:44269080:C:G	44269080	NA,G	NA,C	NA,1	NA,inf	NA,inf	NA,0.239147	0.000172215	0.000344582
2	chr22:43802156:G:A	43802156	NA,A	NA,G	NA,1	NA,-inf	NA,inf	NA,0.266569	0.000172201	0.000344602
2	chr22:44119115:C:T	44119115	NA,T	NA,C	NA,1	NA,-inf	NA,inf	NA,0.299669	0.000172061	0.000344331
2	chr22:44247089:C:G	44247089	NA,G	NA,C	NA,1	NA,-inf	NA,inf	NA,0.255446	0.000172054	0.00034431
2	chr22:44382455:G:A	44382455	NA,A	NA,G	NA,1	NA,-inf	NA,inf	NA,0.25378	0.000172007	0.000344168
2	chr22:43675282:AATT:A	43675282	NA,A	NA,AATT	NA,1	NA,inf	NA,inf	NA,0.18617	0.000171975	0.000344126
2	chr22:44021063:G:A	44021063	NA,A	NA,G	NA,1	NA,-inf	NA,inf	NA,0.126283	0.000171879	0.000343962
2	chr22:43683278:T:A	43683278	NA,A	NA,T	NA,1	NA,inf	NA,inf	NA,0.242006	0.000171851	0.000343883
2	chr22:44136322:G:A	44136322	NA,A	NA,G	NA,1	NA,-inf	NA,inf	NA,0.299291	0.000171766	0.000343736
2	chr22:44018786:G:A	44018786	NA,A	NA,G	NA,1	NA,-inf	NA,inf	NA,0.125863	0.000171659	0.000343521
2	chr22:44160242:C:T	44160242	NA,T	NA,C	NA,1	NA,inf	NA,inf	NA,0.226292	0.000171657	0.000343491
2	chr22:43977722:A:G	43977722	NA,G	NA,A	NA,1	NA,-inf	NA,inf	NA,0.321296	0.000171573	0.000343351
2	chr22:44133865:C:T	44133865	NA,T	NA,C	NA,1	NA,-inf	NA,inf	NA,0.272821	0.000171568	0.000343344
2	chr22:43480650:C:T	43480650	NA,T	NA,C	NA,1	NA,inf	NA,inf	NA,0.260546	0.000171527	0.000343221
2	chr22:44067429:C:T	44067429	NA,T	NA,C	NA,1	NA,inf	NA,inf	NA,0.206675	0.000171493	0.000343148
2	chr22:44264988:TAACACACACACAACAGAGACCCC:T	44264988	NA,T	NA,TAACACACACACAACAGAGACCCC	NA,1	NA,inf	NA,inf	NA,0.243344	0.000171477	0.000343103
2	chr22:44423558:A:G	44423558	NA,G	NA,A	NA,1	NA,-inf	NA,inf	NA,0.265198	0.000171468	0.000343091
2	chr22:43816111:C:T	43816111	NA,T	NA,C	NA,1	NA,-inf	NA,inf	NA,0.254403	0.000171405	0.000343007
2	chr22:43914766:T:C	43914766	NA,C	NA,T	NA,1	NA,-inf	NA,inf	NA,0.322852	0.000171351	0.000342918
2	chr22:43735049:C:T	43735049	NA,T	NA,C	NA,1	NA,inf	NA,inf	NA,0.24772	0.000171303	0.000342787
2	chr22:43947629:C:T	43947629	NA,T	NA,C	NA,1	NA,-inf	NA,inf	NA,0.327489	0.000171249	0.000342698
2	chr22:43643751:A:T	43643751	NA,T	NA,A	NA,1	NA,inf	NA,inf	NA,0.209323	0.000171221	0.000342613
2	chr22:43866030:C:T	43866030	T,T	C,C	1,1	inf,-inf	inf,inf	1.3153,0.372365	0.000171167	0.000342546
2	chr22:43858223:G:A	43858223	A,A	G,G	1,1	inf,-inf	inf,inf	1.29004,0.413748	0.000171163	0.000342537
2	chr22:43524693:G:A	43524693	NA,A	NA,G	NA,1	NA,inf	NA,inf	NA,0.197484	0.000171151	0.000342491
2	chr22:44412113:C:T	44412113	NA,T	NA,C	NA,1	NA,-inf	NA,inf	NA,0.265138	0.0001711	0.000342309
2	chr22:44390510:A:G	44390510	NA,G	NA,A	NA,1	NA,inf	NA,inf	NA,0.242216	0.000171031	0.00034225
2	chr22:44416196:A:C	44416196	NA,C	NA,A	NA,1	NA,inf	NA,inf	NA,0.248038	0.000170968	0.000342018
2	chr22:43867937:A:G	43867937	G,G	A,A	1,1	inf,-inf	inf,inf	1.29891,0.397822	0.000170968	0.000342146
2	chr22:44260353:C:T	44260353	NA,T	NA,C	NA,1	NA,inf	NA,inf	NA,0.250276	0.000170869	0.000341874
2	chr22:43938923:G:A	43938923	NA,A	NA,G	NA,1	NA,-inf	NA,inf	NA,0.325708	0.000170809	0.000341818
2	chr22:44259239:T:C	44259239	NA,C	NA,T	NA,1	NA,-inf	NA,inf	NA,0.266959	0.000170748	0.000341694
2	chr22:44110743:G:A	44110743	NA,A	NA,G	NA,1	NA,-inf	NA,inf	NA,0.273974	0.000170703	0.000341603
2	chr22:44302513:A:C	44302513	NA,C	NA,A	NA,1	NA,inf	NA,inf	NA,0.224571	0.000170428	0.000340987
2	chr22:43854129:C:T	43854129	NA,T	NA,C	NA,1	NA,-inf	NA,inf	NA,0.286514	0.000170418	0.000341038
2	chr22:43786573:T:A	43786573	NA,A	NA,T	NA,1	NA,-inf	NA,inf	NA,0.266383	0.000170384	0.000340969
2	chr22:43971538:G:A	43971538	NA,A	NA,G	NA,1	NA,inf	NA,inf	NA,0.194986	0.000170329	0.000340836
2	chr22:44009397:TAATCAGTTTTGA:T	44009397	NA,T	NA,TAATCAGTTTTGA	NA,1	NA,inf	NA,inf	NA,0.193954	0.000170204	0.000340586
2	chr22:43874653:C:T	43874653	NA,T	NA,C	NA,1	NA,inf	NA,inf	NA,0.217836	0.000170161	0.0003405
2	chr22:43773353:G:A	43773353	NA,A	NA,G	NA,1	NA,inf	NA,inf	NA,0.252039	0.00017015	0.000340482
2	chr22:43900374:A:T	43900374	T,T	A,A	1,1	inf,inf	inf,inf	2.26303,0.386912	0.000170085	0.000340374
2	chr22:43440909:C:T	43440909	NA,T	NA,C	NA,1	NA,-inf	NA,inf	NA,0.271789	0.000170064	0.000340318
2	chr22:43601742:G:A	43601742	NA,A	NA,G	NA,1	NA,inf	NA,inf	NA,0.177482	0.000169974	0.000340123
2	chr22:44151538:A:G	44151538	NA,G	NA,A	NA,1	NA,inf	NA,inf	NA,0.22556	0.000169883	0.000339932
2	chr22:44221673:C:T	44221673	NA,T	NA,C	NA,1	NA,-inf	NA,inf	NA,0.259609	0.000169762	0.000339719
2	chr22:43446399:G:A	43446399	NA,A	NA,G	NA,1	NA,inf	NA,inf	NA,0.242843	0.000169732	0.000339636
2	chr22:44177315:T:TGAA	44177315	NA,TGAA	NA,T	NA,1	NA,inf	NA,inf	NA,0.246815	0.000169697	0.000339569
2	chr22:44401357:CAG:C	44401357	NA,C	NA,CAG	NA,1	NA,inf	NA,inf	NA,0.228588	0.000169696	0.000339552
2	chr22:44400696:TG:T	44400696	NA,T	NA,TG	NA,1	NA,inf	NA,inf	NA,0.238998	0.00016969	0.00033945
2	chr22:44011307:A:G	44011307	NA,G	NA,A	NA,1	NA,inf	NA,inf	NA,0.272253	0.000169595	0.000339361
2	chr22:44049858:T:C	44049858	NA,C	NA,T	NA,1	NA,inf	NA,inf	NA,0.247372	0.000169444	0.000339041
2	chr22:43450370:C:T	43450370	NA,T	NA,C	NA,1	NA,-inf	NA,inf	NA,0.230961	0.000169438	0.000339069
2	chr22:43625154:A:T	43625154	NA,T	NA,A	NA,1	NA,inf	NA,inf	NA,0.187371	0.000169408	0.000338973
2	chr22:44200259:A:T	44200259	NA,T	NA,A	NA,1	NA,inf	NA,inf	NA,0.216821	0.000169378	0.000338933
2	chr22:44013781:C:T	44013781	NA,T	NA,C	NA,1	NA,inf	NA,inf	NA,0.362154	0.000169369	0.000338908
2	chr22:43591589:G:T	43591589	NA,T	NA,G	NA,1	NA,inf	NA,inf	NA,0.17721	0.000169365	0.000338904
2	chr22:43675465:TATATA:T	43675465	NA,T	NA,TATATA	NA,1	NA,inf	NA,inf	NA,0.230473	0.0001693	0.000338777
2	chr22:44320679:C:G	44320679	NA,G	NA,C	NA,1	NA,inf	NA,inf	NA,0.234583	0.000169238	0.000338666
2	chr22:43479178:G:A	43479178	NA,A	NA,G	NA,1	NA,inf	NA,inf	NA,0.21461	0.000169026	0.000338221
2	chr22:44280239:G:C	44280239	NA,C	NA,G	NA,1	NA,inf	NA,inf	NA,0.220208	0.000169013	0.000338176
2	chr22:44039070:G:A	44039070	A,A	G,G	1,1	inf,inf	inf,inf	1.98204,0.47151	0.000168924	0.000338114
2	chr22:44052149:T:C	44052149	NA,C	NA,T	NA,1	NA,inf	NA,inf	NA,0.187709	0.000168924	0.000338015
2	chr22:44219039:C:T	44219039	NA,T	NA,C	NA,1	NA,inf	NA,inf	NA,0.234251	0.000168918	0.00033802
2	chr22:43975446:A:C	43975446	NA,C	NA,A	NA,1	NA,-inf	NA,inf	NA,0.314558	0.000168792	0.000337791
2	chr22:43982626:T:C	43982626	NA,C	NA,T	NA,1	NA,-inf	NA,inf	NA,0.292706	0.00016873	0.000337651
2	chr22:44137494:T:G	44137494	NA,G	NA,T	NA,1	NA,inf	NA,inf	NA,0.19777	0.000168576	0.000337327
2	chr22:43635055:G:A	43635055	A,A	G,G	1,1	inf,inf	inf,inf	0.384514,0.927142	0.000168572	0.000337491
2	chr22:43809985:A:G	43809985	G,G	A,A	1,1	-inf,-inf	inf,inf	2.11056,0.214855	0.000168502	0.000337221
2	chr22:44346129:G:A	44346129	NA,A	NA,G	NA,1	NA,inf	NA,inf	NA,0.219223	0.00016844	0.00033704
2	chr22:43656344:T:C	43656344	NA,C	NA,T	NA,1	NA,inf	NA,inf	NA,0.188759	0.000168408	0.000337003
2	chr22:43782597:C:A	43782597	NA,A	NA,C	NA,1	NA,-inf	NA,inf	NA,0.25172	0.000168364	0.000336921
2	chr22:43486359:G:A	43486359	NA,A	NA,G	NA,1	NA,inf	NA,inf	NA,0.229256	0.000168357	0.000336884
2	chr22:43662531:C:T	43662531	NA,T	NA,C	NA,1	NA,inf	NA,inf	NA,0.186943	0.000168239	0.000336663
2	chr22:44363111:G:A	44363111	NA,A	NA,G	NA,1	NA,-inf	NA,inf	NA,0.231899	0.000168196	0.000336582
2	chr22:44165229:C:T	44165229	NA,T	NA,C	NA,1	NA,inf	NA,inf	NA,0.252188	0.000168178	0.000336506
2	chr22:44175433:C:T	44175433	NA,T	NA,C	NA,1	NA,inf	NA,inf	NA,0.200168	0.000168137	0.000336458
2	chr22:43576944:T:C	43576944	NA,C	NA,T	NA,1	NA,inf	NA,inf	NA,0.169295	0.000168125	0.000336422
2	chr22:44215260:TA:T	44215260	NA,T	NA,TA	NA,1	NA,inf	NA,inf	NA,0.209576	0.000168036	0.000336215
2	chr22:43527161:C:T	43527161	NA,T	NA,C	NA,1	NA,inf	NA,inf	NA,0.183566	0.000167884	0.000335939
2	chr22:43829037:G:A	43829037	NA,A	NA,G	NA,1	NA,inf	NA,inf	NA,0.273513	0.000167741	0.000335637
2	chr22:44310271:T:C	44310271	NA,C	NA,T	NA,1	NA,inf	NA,inf	NA,0.211569	0.000167735	0.000335619
2	chr22:43746440:A:C	43746440	NA,C	NA,A	NA,1	NA,inf	NA,inf	NA,0.218547	0.000167718	0.000335614
2	chr22:43712896:A:G	43712896	NA,G	NA,A	NA,1	NA,inf	NA,inf	NA,0.184571	0.000167693	0.000335572
2	chr22:44134330:G:A	44134330	NA,A	NA,G	NA,1	NA,-inf	NA,inf	NA,0.273799	0.000167688	0.000335575
2	chr22:43433976:C:T	43433976	T,T	C,C	1,1	-inf,-inf	inf,inf	0.777056,0.0469991	0.000167633	0.000335449
2	chr22:44392888:T:G	44392888	NA,G	NA,T	NA,1	NA,inf	NA,inf	NA,0.226938	0.00016762	0.000335449
2	chr22:43541784:C:T	43541784	NA,T	NA,C	NA,1	NA,-inf	NA,inf	NA,0.241924	0.00016754	0.000335274
2	chr22:44223906:G:A	44223906	A,A	G,G	1,1	inf,inf	inf,inf	0.835278,0.448173	0.000167502	0.000335331
2	chr22:43940380:C:T	43940380	NA,T	NA,C	NA,1	NA,-inf	NA,inf	NA,0.253291	0.000167452	0.000335088
2	chr22:43660037:G:A	43660037	NA,A	NA,G	NA,1	NA,-inf	NA,inf	NA,0.283963	0.000167422	0.000335061
2	chr22:44004818:G:A	44004818	A,A	G,G	1,1	inf,inf	inf,inf	2.08934,0.121417	0.000167372	0.000334933
2	chr22:43569657:C:T	43569657	NA,T	NA,C	NA,1	NA,inf	NA,inf	NA,0.163582	0.000167341	0.000334856
2	chr22:44173655:A:G	44173655	NA,G	NA,A	NA,1	NA,-inf	NA,inf	NA,0.205082	0.0001673	0.000334812
2	chr22:43472057:C:T	43472057	NA,T	NA,C	NA,1	NA,-inf	NA,inf	NA,0.256721	0.000167214	0.000334628
2	chr22:44219246:G:T	44219246	NA,T	NA,G	NA,1	NA,inf	NA,inf	NA,0.226315	0.000167063	0.000334306
2	chr22:43447697:G:T	43447697	NA,T	NA,G	NA,1	NA,-inf	NA,inf	NA,0.199741	0.000167051	0.000334304
2	chr22:43790359:A:G	43790359	NA,G	NA,A	NA,1	NA,-inf	NA,inf	NA,0.23376	0.000167004	0.000334204
2	chr22:43899306:C:T	43899306	NA,T	NA,C	NA,1	NA,inf	NA,inf	NA,0.19278	0.000166915	0.000334003
2	chr22:43580534:G:A	43580534	NA,A	NA,G	NA,1	NA,-inf	NA,inf	NA,0.262849	0.000166893	0.000333984
2	chr22:43773585:C:T	43773585	NA,T	NA,C	NA,1	NA,inf	NA,inf	NA,0.187529	0.000166795	0.000333758
2	chr22:43491281:G:C	43491281	NA,C	NA,G	NA,1	NA,-inf	NA,inf	NA,0.218692	0.000166737	0.000333665
2	chr22:43790015:T:C	43790015	NA,C	NA,T	NA,1	NA,inf	NA,inf	NA,0.220768	0.000166706	0.00033359
2	chr22:44268000:G:C	44268000	NA,C	NA,G	NA,1	NA,inf	NA,inf	NA,0.201842	0.000166668	0.00033349
2	chr22:44276668:T:C	44276668	NA,C	NA,T	NA,1	NA,inf	NA,inf	NA,0.212246	0.000166618	0.000333378
2	chr22:43637294:G:A	43637294	NA,A	NA,G	NA,1	NA,inf	NA,inf	NA,0.210165	0.00016657	0.000333314
2	chr22:43943696:A:G	43943696	NA,G	NA,A	NA,1	NA,-inf	NA,inf	NA,0.297919	0.000166504	0.000333203
2	chr22:44287353:G:A	44287353	NA,A	NA,G	NA,1	NA,inf	NA,inf	NA,0.212609	0.000166407	0.000332976
2	chr22:44308513:A:G	44308513	NA,G	NA,A	NA,1	NA,-inf	NA,inf	NA,0.21898	0.000166393	0.000332994
2	chr22:44361310:C:T	44361310	NA,T	NA,C	NA,1	NA,inf	NA,inf	NA,0.217124	0.00016639	0.000332966
2	chr22:44219274:G:A	44219274	NA,A	NA,G	NA,1	NA,inf	NA,inf	NA,0.200281	0.000166315	0.000332802
2	chr22:43508178:A:G	43508178	G,G	A,A	1,1	inf,-inf	inf,inf	0.227368,1.65248	0.000166303	0.000332788
2	chr22:43787906:T:A	43787906	NA,A	NA,T	NA,1	NA,inf	NA,inf	NA,0.185162	0.00016628	0.000332728
2	chr22:44120409:G:A	44120409	NA,A	NA,G	NA,1	NA,-inf	NA,inf	NA,0.237829	0.000166252	0.000332692
2	chr22:44284774:A:G	44284774	NA,G	NA,A	NA,1	NA,-inf	NA,inf	NA,0.178414	0.000166231	0.000332631
2	chr22:43976941:T:C	43976941	NA,C	NA,T	NA,1	NA,-inf	NA,inf	NA,0.359421	0.000166194	0.000332595
2	chr22:44066036:C:G	44066036	NA,G	NA,C	NA,1	NA,-inf	NA,inf	NA,0.264033	0.000166146	0.00033249
2	chr22:43811151:G:A	43811151	NA,A	NA,G	NA,1	NA,-inf	NA,inf	NA,0.221494	0.000166105	0.000332402
2	chr22:44408459:G:A	44408459	NA,A	NA,G	NA,1	NA,-inf	NA,inf	NA,0.231202	0.000166043	0.000332228
2	chr22:43624302:TTG:T	43624302	NA,T	NA,TTG	NA,1	NA,inf	NA,inf	NA,0.173285	0.000165904	0.00033199
2	chr22:43796907:G:A	43796907	A,A	G,G	1,1	-inf,-inf	inf,inf	2.10892,0.153606	0.00016586	0.000331941
2	chr22:43557123:T:C	43557123	NA,C	NA,T	NA,1	NA,-inf	NA,inf	NA,0.237198	0.000165823	0.000331839
2	chr22:44216539:T:A	44216539	NA,A	NA,T	NA,1	NA,inf	NA,inf	NA,0.195338	0.000165822	0.000331787
2	chr22:43758644:A:G	43758644	NA,G	NA,A	NA,1	NA,inf	NA,inf	NA,0.214304	0.00016576	0.000331696
2	chr22:43632542:C:T	43632542	NA,T	NA,C	NA,1	NA,-inf	NA,inf	NA,0.0672071	0.000165683	0.000331549
2	chr22:44033713:C:A	44033713	NA,A	NA,C	NA,1	NA,-inf	NA,inf	NA,0.254561	0.000165639	0.000331477
2	chr22:44155484:T:C	44155484	NA,C	NA,T	NA,1	NA,-inf	NA,inf	NA,0.231748	0.000165553	0.000331298
2	chr22:44395652:C:A	44395652	NA,A	NA,C	NA,1	NA,inf	NA,inf	NA,0.214811	0.000165547	0.000331311
2	chr22:44320658:G:A	44320658	NA,A	NA,G	NA,1	NA,inf	NA,inf	NA,0.21158	0.000165535	0.000331256
2	chr22:43467830:TG:T	43467830	NA,T	NA,TG	NA,1	NA,inf	NA,inf	NA,0.210073	0.000165516	0.000331192
2	chr22:43964254:A:G	43964254	NA,G	NA,A	NA,1	NA,-inf	NA,inf	NA,0.354836	0.000165503	0.000331212
2	chr22:43821587:G:T	43821587	NA,T	NA,G	NA,1	NA,-inf	NA,inf	NA,0.216772	0.000165477	0.000331144
2	chr22:44144298:T:C	44144298	NA,C	NA,T	NA,1	NA,inf	NA,inf	NA,0.191026	0.000165421	0.000330993
2	chr22:43644638:A:G	43644638	NA,G	NA,A	NA,1	NA,-inf	NA,inf	NA,0.262572	0.000165357	0.000330908
2	chr22:44286811:C:T	44286811	NA,T	NA,C	NA,1	NA,inf	NA,inf	NA,0.180216	0.000165336	0.000330832
2	chr22:43587394:A:T	43587394	NA,T	NA,A	NA,1	NA,inf	NA,inf	NA,0.13487	0.000165313	0.000330783
2	chr22:43559404:AC:A	43559404	NA,A	NA,AC	NA,1	NA,inf	NA,inf	NA,0.151792	0.000165225	0.000330622
2	chr22:44282897:C:G	44282897	NA,G	NA,C	NA,1	NA,-inf	NA,inf	NA,0.21994	0.000165202	0.000330598
2	chr22:43633097:G:T	43633097	NA,T	NA,G	NA,1	NA,inf	NA,inf	NA,0.164104	0.000165196	0.000330547
2	chr22:44402682:A:G	44402682	NA,G	NA,A	NA,1	NA,inf	NA,inf	NA,0.206059	0.00016515	0.000330452
2	chr22:43931870:G:A	43931870	NA,A	NA,G	NA,1	NA,inf	NA,inf	NA,0.143837	0.000165146	0.000330451
2	chr22:44291060:G:A	44291060	NA,A	NA,G	NA,1	NA,inf	NA,inf	NA,0.194578	0.000165117	0.000330411
2	chr22:43804889:A:G	43804889	NA,G	NA,A	NA,1	NA,-inf	NA,inf	NA,0.222867	0.000165078	0.000330349
2	chr22:44043423:T:G	44043423	NA,G	NA,T	NA,1	NA,-inf	NA,inf	NA,0.250655	0.000164944	0.00033008
2	chr22:43596360:C:T	43596360	NA,T	NA,C	NA,1	NA,inf	NA,inf	NA,0.150978	0.000164905	0.000329981
2	chr22:43831145:C:T	43831145	T,T	C,C	1,1	inf,-inf	inf,inf	1.2773,0.405349	0.000164866	0.000329935
2	chr22:44141989:G:A	44141989	NA,A	NA,G	NA,1	NA,-inf	NA,inf	NA,0.203195	0.000164856	0.000329901
2	chr22:44382497:G:A	44382497	NA,A	NA,G	NA,1	NA,-inf	NA,inf	NA,0.212937	0.00016482	0.000329852
2	chr22:44064240:G:A	44064240	NA,A	NA,G	NA,1	NA,-inf	NA,inf	NA,0.251607	0.0001648	0.000329799
2	chr22:44399885:G:A	44399885	NA,A	NA,G	NA,1	NA,inf	NA,inf	NA,0.192813	0.000164781	0.000329679
2	chr22:43922675:G:A	43922675	NA,A	NA,G	NA,1	NA,inf	NA,inf	NA,0.352843	0.000164776	0.000329728
2	chr22:44380554:T:G	44380554	NA,G	NA,T	NA,1	NA,-inf	NA,inf	NA,0.211495	0.000164708	0.000329629
2	chr22:43609050:C:G	43609050	NA,G	NA,C	NA,1	NA,inf	NA,inf	NA,0.148089	0.000164561	0.000329293
2	chr22:43437841:G:A	43437841	NA,A	NA,G	NA,1	NA,inf	NA,inf	NA,0.169433	0.00016456	0.000329282
2	chr22:44013327:G:T	44013327	NA,T	NA,G	NA,1	NA,inf	NA,inf	NA,0.125586	0.000164558	0.000329282
2	chr22:43548773:T:C	43548773	NA,C	NA,T	NA,1	NA,inf	NA,inf	NA,0.221184	0.000164515	0.000329197
2	chr22:43562390:T:C	43562390	NA,C	NA,T	NA,1	NA,inf	NA,inf	NA,0.147521	0.000164411	0.000328993
2	chr22:43930680:A:C	43930680	NA,C	NA,A	NA,1	NA,inf	NA,inf	NA,0.149884	0.00016433	0.000328835
2	chr22:44304384:C:T	44304384	NA,T	NA,C	NA,1	NA,-inf	NA,inf	NA,0.222242	0.000164205	0.000328627
2	chr22:44064115:T:C	44064115	C,C	T,T	1,1	-inf,inf	inf,inf	0.428266,1.56508	0.000164138	0.000328429
2	chr22:43766386:T:A	43766386	NA,A	NA,T	NA,1	NA,inf	NA,inf	NA,0.132744	0.000164132	0.000328422
2	chr22:44345835:T:C	44345835	NA,C	NA,T	NA,1	NA,inf	NA,inf	NA,0.188864	0.000164062	0.00032829
2	chr22:44276505:A:G	44276505	NA,G	NA,A	NA,1	NA,inf	NA,inf	NA,0.195412	0.000164038	0.000328219
2	chr22:44117752:T:C	44117752	NA,C	NA,T	NA,1	NA,-inf	NA,inf	NA,0.220678	0.000164018	0.000328222
2	chr22:43524276:AAATCC:A	43524276	NA,A	NA,AAATCC	NA,1	NA,inf	NA,inf	NA,0.24842	0.000164013	0.00032818
2	chr22:43561041:T:C	43561041	NA,C	NA,T	NA,1	NA,inf	NA,inf	NA,0.164016	0.000163955	0.000328074
2	chr22:44155918:C:T	44155918	NA,T	NA,C	NA,1	NA,-inf	NA,inf	NA,0.208575	0.00016393	0.000328061
2	chr22:44072076:C:T	44072076	NA,T	NA,C	NA,1	NA,inf	NA,inf	NA,0.333793	0.000163857	0.000327878
2	chr22:44020749:G:A	44020749	NA,A	NA,G	NA,1	NA,inf	NA,inf	NA,0.199485	0.000163854	0.000327878
2	chr22:43877116:C:T	43877116	NA,T	NA,C	NA,1	NA,inf	NA,inf	NA,0.176147	0.000163808	0.000327789
2	chr22:43642778:T:A	43642778	NA,A	NA,T	NA,1	NA,inf	NA,inf	NA,0.138729	0.000163794	0.000327758
2	chr22:44071775:G:A	44071775	NA,A	NA,G	NA,1	NA,inf	NA,inf	NA,0.185729	0.00016377	0.000327722
2	chr22:43984769:C:T	43984769	NA,T	NA,C	NA,1	NA,inf	NA,inf	NA,0.115488	0.000163666	0.000327497
2	chr22:44278347:G:A	44278347	NA,A	NA,G	NA,1	NA,-inf	NA,inf	NA,0.204318	0.000163662	0.000327507
2	chr22:44216756:G:A	44216756	NA,A	NA,G	NA,1	NA,inf	NA,inf	NA,0.191733	0.00016366	0.000327483
2	chr22:43626251:G:A	43626251	NA,A	NA,G	NA,1	NA,inf	NA,inf	NA,0.152903	0.000163633	0.00032742
2	chr22:44389645:C:T	44389645	NA,T	NA,C	NA,1	NA,inf	NA,inf	NA,0.204456	0.000163593	0.000327386
2	chr22:44185056:A:G	44185056	G,G	A,A	1,1	inf,-inf	inf,inf	1.13911,0.514717	0.000163543	0.00032726
2	chr22:43660511:T:C	43660511	NA,C	NA,T	NA,1	NA,-inf	NA,inf	NA,0.170335	0.000163431	0.000327039
2	chr22:44187316:T:C	44187316	NA,C	NA,T	NA,1	NA,-inf	NA,inf	NA,0.218966	0.000163411	0.000327024
2	chr22:43469591:C:CAT	43469591	NA,CAT	NA,C	NA,1	NA,inf	NA,inf	NA,0.209085	0.000163393	0.000326953
2	chr22:44219135:G:A	44219135	NA,A	NA,G	NA,1	NA,inf	NA,inf	NA,0.19942	0.000163387	0.000326954
2	chr22:44232072:T:C	44232072	NA,C	NA,T	NA,1	NA,inf	NA,inf	NA,0.193171	0.00016337	0.000326924
2	chr22:43619708:A:C	43619708	NA,C	NA,A	NA,1	NA,-inf	NA,inf	NA,0.271145	0.000163321	0.000326837
2	chr22:44276494:T:C	44276494	NA,C	NA,T	NA,1	NA,-inf	NA,inf	NA,0.209634	0.000163319	0.000326848
2	chr22:43875426:T:G	43875426	NA,G	NA,T	NA,1	NA,inf	NA,inf	NA,0.279155	0.000163305	0.000326775
2	chr22:44412481:G:A	44412481	NA,A	NA,G	NA,1	NA,-inf	NA,inf	NA,0.201459	0.00016329	0.000326748
2	chr22:44342163:A:T	44342163	T,T	A,A	1,1	-inf,inf	inf,inf	0.0243973,1.46979	0.000163215	0.000326477
2	chr22:43440705:T:C	43440705	NA,C	NA,T	NA,1	NA,-inf	NA,inf	NA,0.214616	0.000163132	0.000326454
2	chr22:43892659:A:G	43892659	NA,G	NA,A	NA,1	NA,-inf	NA,inf	NA,0.212955	0.000163104	0.000326401
2	chr22:44317869:C:T	44317869	NA,T	NA,C	NA,1	NA,inf	NA,inf	NA,0.186961	0.000163037	0.000326228
2	chr22:44221776:A:C	44221776	NA,C	NA,A	NA,1	NA,inf	NA,inf	NA,0.17817	0.000162962	0.000326091
2	chr22:43799432:A:C	43799432	NA,C	NA,A	NA,1	NA,inf	NA,inf	NA,0.183187	0.000162934	0.000326043
2	chr22:44067167:T:C	44067167	NA,C	NA,T	NA,1	NA,-inf	NA,inf	NA,0.204568	0.000162918	0.000326033
2	chr22:44162829:C:G	44162829	NA,G	NA,C	NA,1	NA,-inf	NA,inf	NA,0.167852	0.000162912	0.00032602
2	chr22:43985333:C:T	43985333	NA,T	NA,C	NA,1	NA,inf	NA,inf	NA,0.153249	0.000162901	0.000325968
2	chr22:43438375:TG:T	43438375	NA,T	NA,TG	NA,1	NA,-inf	NA,inf	NA,0.207519	0.000162889	0.000325964
2	chr22:43629112:T:C	43629112	NA,C	NA,T	NA,1	NA,inf	NA,inf	NA,0.147545	0.000162885	0.000325925
2	chr22:43879277:G:C	43879277	NA,C	NA,G	NA,1	NA,-inf	NA,inf	NA,0.220517	0.000162845	0.000325872
2	chr22:44117966:A:G	44117966	NA,G	NA,A	NA,1	NA,inf	NA,inf	NA,0.195189	0.000162814	0.000325793
2	chr22:43998846:GCTGCCGGCTCCGTGCCGGAAGC:G	43998846	NA,G	NA,GCTGCCGGCTCCGTGCCGGAAGC	NA,1	NA,inf	NA,inf	NA,0.152446	0.000162803	0.000325779
2	chr22:44280890:C:G	44280890	NA,G	NA,C	NA,1	NA,inf	NA,inf	NA,0.181724	0.00016279	0.000325732
2	chr22:43566234:G:A	43566234	NA,A	NA,G	NA,1	NA,inf	NA,inf	NA,0.135985	0.000162652	0.000325473
2	chr22:43503534:A:G	43503534	NA,G	NA,A	NA,1	NA,inf	NA,inf	NA,0.204369	0.000162604	0.00032537
2	chr22:43854274:C:A	43854274	NA,A	NA,C	NA,1	NA,-inf	NA,inf	NA,0.0428654	0.000162599	0.000325381
2	chr22:44356642:C:A	44356642	NA,A	NA,C	NA,1	NA,-inf	NA,inf	NA,0.199972	0.00016248	0.000325157
2	chr22:44297604:C:A	44297604	NA,A	NA,C	NA,1	NA,inf	NA,inf	NA,0.185588	0.000162474	0.00032512
2	chr22:43815055:C:T	43815055	NA,T	NA,C	NA,1	NA,inf	NA,inf	NA,0.182344	0.000162424	0.000325011
2	chr22:43968104:G:A	43968104	NA,A	NA,G	NA,1	NA,inf	NA,inf	NA,0.112714	0.000162405	0.000324973
2	chr22:44371366:C:G	44371366	NA,G	NA,C	NA,1	NA,-inf	NA,inf	NA,0.194759	0.000162354	0.000324916
2	chr22:43739317:CT:C	43739317	NA,C	NA,CT	NA,1	NA,inf	NA,inf	NA,0.183728	0.000162351	0.000324879
2	chr22:44282093:G:A	44282093	NA,A	NA,G	NA,1	NA,-inf	NA,inf	NA,0.171764	0.000162305	0.000324797
2	chr22:44003095:G:A	44003095	NA,A	NA,G	NA,1	NA,inf	NA,inf	NA,0.15349	0.000162294	0.000324753
2	chr22:43612282:C:T	43612282	NA,T	NA,C	NA,1	NA,inf	NA,inf	NA,0.13336	0.000162264	0.000324698
2	chr22:44098929:C:T	44098929	NA,T	NA,C	NA,1	NA,-inf	NA,inf	NA,0.215905	0.000162258	0.000324716
2	chr22:44271997:T:C	44271997	NA,C	NA,T	NA,1	NA,inf	NA,inf	NA,0.178437	0.000162194	0.00032454
2	chr22:43955336:C:T	43955336	NA,T	NA,C	NA,1	NA,-inf	NA,inf	NA,0.330419	0.000162191	0.000324583
2	chr22:44303094:C:T	44303094	NA,T	NA,C	NA,1	NA,-inf	NA,inf	NA,0.20214	0.000162177	0.000324547
2	chr22:44376858:G:A	44376858	NA,A	NA,G	NA,1	NA,-inf	NA,inf	NA,0.19346	0.000162114	0.000324434
2	chr22:44028949:A:G	44028949	G,G	A,A	1,1	inf,-inf	inf,inf	2.98002,0.643643	0.000162092	0.000324383
2	chr22:43706794:A:G	43706794	NA,G	NA,A	NA,1	NA,inf	NA,inf	NA,0.269268	0.000162033	0.000324234
2	chr22:44138440:G:A	44138440	NA,A	NA,G	NA,1	NA,inf	NA,inf	NA,0.202035	0.000162026	0.000324214
2	chr22:44018777:A:G	44018777	NA,G	NA,A	NA,1	NA,inf	NA,inf	NA,0.286109	0.000162024	0.000324205
2	chr22:44303352:G:A	44303352	NA,A	NA,G	NA,1	NA,inf	NA,inf	NA,0.187962	0.000161963	0.000324068
2	chr22:43609656:C:G	43609656	NA,G	NA,C	NA,1	NA,inf	NA,inf	NA,0.131648	0.000161932	0.000324032
2	chr22:43960773:C:T	43960773	NA,T	NA,C	NA,1	NA,-inf	NA,inf	NA,0.248466	0.000161695	0.000323579
2	chr22:44407492:G:A	44407492	NA,A	NA,G	NA,1	NA,-inf	NA,inf	NA,0.200099	0.000161671	0.000323529
2	chr22:44307511:C:T	44307511	NA,T	NA,C	NA,1	NA,-inf	NA,inf	NA,0.204014	0.000161668	0.000323546
2	chr22:43560334:G:A	43560334	NA,A	NA,G	NA,1	NA,inf	NA,inf	NA,0.130339	0.000161637	0.000323444
2	chr22:44229858:C:T	44229858	NA,T	NA,C	NA,1	NA,inf	NA,inf	NA,0.166442	0.000161573	0.000323314
2	chr22:43656793:C:T	43656793	NA,T	NA,C	NA,1	NA,inf	NA,inf	NA,0.156855	0.000161568	0.000323308
2	chr22:44157972:T:TG	44157972	NA,TG	NA,T	NA,1	NA,inf	NA,inf	NA,0.186236	0.00016155	0.000323255
2	chr22:43474881:G:A	43474881	NA,A	NA,G	NA,1	NA,inf	NA,inf	NA,0.156491	0.000161532	0.000323227
2	chr22:44378758:T:C	44378758	NA,C	NA,T	NA,1	NA,-inf	NA,inf	NA,0.189403	0.000161513	0.000323231
2	chr22:43844334:G:A	43844334	NA,A	NA,G	NA,1	NA,inf	NA,inf	NA,0.133038	0.000161511	0.000323193
2	chr22:43796809:C:A	43796809	NA,A	NA,C	NA,1	NA,inf	NA,inf	NA,0.264757	0.000161447	0.000323062
2	chr22:44376961:T:C	44376961	NA,C	NA,T	NA,1	NA,-inf	NA,inf	NA,0.188674	0.000161435	0.000323075
2	chr22:44282370:C:T	44282370	NA,T	NA,C	NA,1	NA,inf	NA,inf	NA,0.173647	0.000161433	0.000323019
2	chr22:44161826:G:A	44161826	NA,A	NA,G	NA,1	NA,-inf	NA,inf	NA,0.199158	0.00016141	0.000323001
2	chr22:44380572:G:A	44380572	NA,A	NA,G	NA,1	NA,-inf	NA,inf	NA,0.188722	0.00016136	0.000322925
2	chr22:44155270:C:T	44155270	NA,T	NA,C	NA,1	NA,-inf	NA,inf	NA,0.190885	0.000161328	0.000322852
2	chr22:43961284:C:T	43961284	NA,T	NA,C	NA,1	NA,-inf	NA,inf	NA,0.245892	0.000161277	0.000322743
2	chr22:44159375:G:T	44159375	NA,T	NA,G	NA,1	NA,-inf	NA,inf	NA,0.15676	0.000161244	0.00032268
2	chr22:44012810:A:G	44012810	NA,G	NA,A	NA,1	NA,inf	NA,inf	NA,0.134021	0.000161195	0.000322564
2	chr22:43818267:G:T	43818267	NA,T	NA,G	NA,1	NA,inf	NA,inf	NA,0.164526	0.000161195	0.000322562
2	chr22:44020144:G:A	44020144	NA,A	NA,G	NA,1	NA,-inf	NA,inf	NA,0.239313	0.000161182	0.000322548
2	chr22:43832567:C:T	43832567	NA,T	NA,C	NA,1	NA,inf	NA,inf	NA,0.176061	0.000161168	0.000322498
2	chr22:43574723:G:A	43574723	NA,A	NA,G	NA,1	NA,inf	NA,inf	NA,0.126565	0.000161107	0.000322382
2	chr22:43808526:G:A	43808526	NA,A	NA,G	NA,1	NA,-inf	NA,inf	NA,0.200165	0.000161081	0.00032235
2	chr22:43438222:T:C	43438222	NA,C	NA,T	NA,1	NA,-inf	NA,inf	NA,0.167861	0.000161055	0.000322308
2	chr22:44316472:A:G	44316472	NA,G	NA,A	NA,1	NA,inf	NA,inf	NA,0.16752	0.000161012	0.000322175
2	chr22:43926543:A:G	43926543	NA,G	NA,A	NA,1	NA,inf	NA,inf	NA,0.140159	0.000160925	0.000322014
2	chr22:43630148:A:G	43630148	NA,G	NA,A	NA,1	NA,inf	NA,inf	NA,0.120922	0.000160878	0.000321923
2	chr22:43904677:C:T	43904677	NA,T	NA,C	NA,1	NA,-inf	NA,inf	NA,0.13702	0.000160844	0.000321881
2	chr22:44313979:T:C	44313979	NA,C	NA,T	NA,1	NA,inf	NA,inf	NA,0.166048	0.000160828	0.000321817
2	chr22:44345852:A:G	44345852	NA,G	NA,A	NA,1	NA,-inf	NA,inf	NA,0.19706	0.000160801	0.000321786
2	chr22:44186211:C:T	44186211	NA,T	NA,C	NA,1	NA,inf	NA,inf	NA,0.158707	0.000160743	0.000321655
2	chr22:43739338:C:T	43739338	NA,T	NA,C	NA,1	NA,-inf	NA,inf	NA,0.195925	0.000160722	0.000321631
2	chr22:44269882:G:A	44269882	NA,A	NA,G	NA,1	NA,-inf	NA,inf	NA,0.190124	0.000160693	0.000321569
2	chr22:44377682:T:A	44377682	NA,A	NA,T	NA,1	NA,-inf	NA,inf	NA,0.183015	0.000160651	0.000321507
2	chr22:44274452:G:C	44274452	NA,C	NA,G	NA,1	NA,-inf	NA,inf	NA,0.154907	0.000160619	0.000321431
2	chr22:43667043:T:C	43667043	NA,C	NA,T	NA,1	NA,-inf	NA,inf	NA,0.195819	0.000160566	0.000321319
2	chr22:43490411:C:T	43490411	NA,T	NA,C	NA,1	NA,-inf	NA,inf	NA,0.22165	0.000160541	0.000321273
2	chr22:43654281:TC:T	43654281	NA,T	NA,TC	NA,1	NA,inf	NA,inf	NA,0.142936	0.000160473	0.000321102
2	chr22:44274333:T:C	44274333	NA,C	NA,T	NA,1	NA,inf	NA,inf	NA,0.166288	0.000160449	0.000321051
2	chr22:44068407:G:A	44068407	NA,A	NA,G	NA,1	NA,inf	NA,inf	NA,0.189478	0.000160411	0.000320989
2	chr22:44298044:C:T	44298044	NA,T	NA,C	NA,1	NA,inf	NA,inf	NA,0.176128	0.000160396	0.000320958
2	chr22:44082369:AT:A	44082369	NA,A	NA,AT	NA,1	NA,inf	NA,inf	NA,0.16492	0.000160284	0.000320722
2	chr22:44300028:CAG:C	44300028	NA,C	NA,CAG	NA,1	NA,inf	NA,inf	NA,0.159016	0.000160189	0.000320537
2	chr22:44242618:G:A	44242618	NA,A	NA,G	NA,1	NA,inf	NA,inf	NA,0.156533	0.000160109	0.000320385
2	chr22:43679054:A:C	43679054	NA,C	NA,A	NA,1	NA,inf	NA,inf	NA,0.144005	0.00016005	0.000320265
2	chr22:43816638:G:A	43816638	NA,A	NA,G	NA,1	NA,inf	NA,inf	NA,0.163711	0.000160043	0.000320247
3	chr22:44389473:G:A	44389473	NA,A	NA,G	NA,1	NA,inf	NA,inf	NA,3.23908	0.0264565	0.0520972
3	chr22:44054717:G:A	44054717	NA,A	NA,G	NA,1	NA,inf	NA,inf	NA,2.85607	0.0165095	0.0327567
3	chr22:44419859:C:T	44419859	NA,T	NA,C	NA,1	NA,inf	NA,inf	NA,2.98593	0.014781	0.029523
3	chr22:44054169:G:T	44054169	NA,T	NA,G	NA,1	NA,inf	NA,inf	NA,2.68773	0.0119329	0.02373
3	chr22:44071910:C:G	44071910	NA,G	NA,C	NA,1	NA,inf	NA,inf	NA,2.6361	0.0105346	0.0209461
3	chr22:43597546:T:C	43597546	C,NA	T,NA	1,NA	-inf,NA	inf,NA	3.30597,NA	0.0101041	0.0200828
3	chr22:44414647:G:C	44414647	NA,C	NA,G	NA,1	NA,inf	NA,inf	NA,2.66171	0.00919846	0.0183468
3	chr22:44420237:A:C	44420237	NA,C	NA,A	NA,1	NA,inf	NA,inf	NA,2.65945	0.00863018	0.0173413
3	chr22:44420135:G:A	44420135	NA,A	NA,G	NA,1	NA,inf	NA,inf	NA,2.64239	0.00810176	0.0162398
3	chr22:43750399:G:C	43750399	C,NA	G,NA	1,NA	-inf,NA	inf,NA	3.34261,NA	0.0080464	0.01601
3	chr22:44251343:G:T	44251343	T,T	G,G	1,1	-inf,-inf	inf,inf	0.987112,1.31662	0.00799319	0.0158977
3	chr22:44420283:A:G	44420283	NA,G	NA,A	NA,1	NA,inf	NA,inf	NA,2.61785	0.00796661	0.0160118
3	chr22:44420224:A:G	44420224	NA,G	NA,A	NA,1	NA,inf	NA,inf	NA,2.6157	0.00794282	0.0159641
3	chr22:44419237:A:G	44419237	NA,G	NA,A	NA,1	NA,inf	NA,inf	NA,2.53902	0.00686491	0.0138019
3	chr22:44278602:GA:G	44278602	G,G	GA,GA	1,1	-inf,inf	inf,inf	2.65401,1.28032	0.00621771	0.0123891
3	chr22:44266271:A:C	44266271	NA,C	NA,A	NA,1	NA,inf	NA,inf	NA,2.35879	0.0060992	0.012154
3	chr22:44229912:T:C	44229912	C,NA	T,NA	1,NA	inf,NA	inf,NA	2.29358,NA	0.0057877	0.011532
3	chr22:44185669:G:A	44185669	A,A	G,G	1,1	-inf,-inf	inf,inf	0.513801,1.89189	0.00537994	0.0107223
3	chr22:44118984:C:T	44118984	T,NA	C,NA	1,NA	inf,NA	inf,NA	2.05091,NA	0.00529163	0.0105465
3	chr22:44422540:T:C	44422540	NA,C	NA,T	NA,1	NA,inf	NA,inf	NA,2.38996	0.00508975	0.0102335
3	chr22:44032135:G:A	44032135	A,A	G,G	1,1	inf,inf	inf,inf	3.91584,0.356927	0.0050319	0.0100286
3	chr22:43908305:C:T	43908305	NA,T	NA,C	NA,1	NA,inf	NA,inf	NA,2.18546	0.00469676	0.00936664
3	chr22:44313265:C:A	44313265	A,A	C,C	1,1	inf,-inf	inf,inf	0.714238,2.38588	0.00408216	0.00814784
3	chr22:44257880:G:A	44257880	A,NA	G,NA	1,NA	-inf,NA	inf,NA	1.02259,NA	0.00370178	0.00738313
3	chr22:43992328:C:T	43992328	T,T	C,C	1,1	inf,inf	inf,inf	6.06884,1.36427	0.00364049	0.00726645
3	chr22:44423106:T:C	44423106	C,C	T,T	1,1	-inf,inf	inf,inf	0.784501,1.90556	0.00361758	0.00721616
3	chr22:44422049:C:T	44422049	NA,T	NA,C	NA,1	NA,inf	NA,inf	NA,2.20036	0.00359298	0.00722724
3	chr22:44399083:C:T	44399083	NA,T	NA,C	NA,1	NA,inf	NA,inf	NA,2.13004	0.00354521	0.00706538
3	chr22:44418554:T:G	44418554	NA,G	NA,T	NA,1	NA,inf	NA,inf	NA,2.18335	0.00353679	0.0071158
3	chr22:44419917:T:C	44419917	NA,C	NA,T	NA,1	NA,inf	NA,inf	NA,2.16286	0.0033499	0.00673857
3	chr22:43873952:C:T	43873952	T,NA	C,NA	1,NA	inf,NA	inf,NA	2.87685,NA	0.00333248	0.00664893
3	chr22:44128027:C:G	44128027	G,G	C,C	1,1	-inf,-inf	inf,inf	0.858319,2.03799	0.00310579	0.00619929
3	chr22:44309979:C:T	44309979	NA,T	NA,C	NA,1	NA,inf	NA,inf	NA,1.96376	0.0025963	0.00518531
3	chr22:44416956:T:A	44416956	NA,A	NA,T	NA,1	NA,inf	NA,inf	NA,2.00161	0.00251142	0.00504017
3	chr22:44096776:C:T	44096776	NA,T	NA,C	NA,1	NA,inf	NA,inf	NA,1.85285	0.00229043	0.0045736
3	chr22:44329864:A:G	44329864	NA,G	NA,A	NA,1	NA,-inf	NA,inf	NA,1.86653	0.00226944	0.00453164
3	chr22:44161927:GT:G	44161927	NA,G	NA,GT	NA,1	NA,-inf	NA,inf	NA,1.84808	0.00223461	0.00446131
3	chr22:44356665:A:G	44356665	NA,G	NA,A	NA,1	NA,inf	NA,inf	NA,1.80934	0.00220698	0.00440717
3	chr22:44142593:C:A	44142593	NA,A	NA,C	NA,1	NA,-inf	NA,inf	NA,1.74814	0.00198884	0.00397046
3	chr22:43806256:GA:G	43806256	NA,G	NA,GA	NA,1	NA,-inf	NA,inf	NA,1.74007	0.00191591	0.00382538
3	chr22:44402223:A:G	44402223	NA,G	NA,A	NA,1	NA,inf	NA,inf	NA,1.75303	0.00186216	0.00371842
3	chr22:44264664:C:G	44264664	NA,G	NA,C	NA,1	NA,inf	NA,inf	NA,1.72672	0.00184822	0.00369082
3	chr22:43803833:A:G	43803833	NA,G	NA,A	NA,1	NA,-inf	NA,inf	NA,1.72048	0.00184568	0.00368531
3	chr22:44030969:C:G	44030969	NA,G	NA,C	NA,1	NA,inf	NA,inf	NA,1.69216	0.00184352	0.0036816
3	chr22:43566850:A:ACC	43566850	ACC,ACC	A,A	1,1	-inf,inf	inf,inf	2.51154,1.54507	0.00183616	0.00366667
3	chr22:43985343:G:C	43985343	C,C	G,G	1,1	inf,inf	inf,inf	7.09726,0.716095	0.00175033	0.00349633
3	chr22:44031079:C:CA	44031079	NA,CA	NA,C	NA,1	NA,inf	NA,inf	NA,1.77292	0.00173873	0.00347317
3	chr22:43937679:C:A	43937679	A,A	C,C	1,1	-inf,-inf	inf,inf	6.33018,0.848941	0.00173082	0.00345739
3	chr22:44422654:C:T	44422654	NA,T	NA,C	NA,1	NA,inf	NA,inf	NA,1.77903	0.00172334	0.00346218
3	chr22:44061379:C:T	44061379	T,T	C,C	1,1	inf,inf	inf,inf	0.695922,2.62827	0.00172027	0.00343563
3	chr22:44260113:G:A	44260113	A,NA	G,NA	1,NA	-inf,NA	inf,NA	0.784515,NA	0.00168067	0.00335555
3	chr22:44235000:TTC:T	44235000	T,T	TTC,TTC	1,1	-inf,inf	inf,inf	2.93722,0.732812	0.00165424	0.00330283
3	chr22:44032386:G:A	44032386	NA,A	NA,G	NA,1	NA,inf	NA,inf	NA,1.61764	0.00161677	0.00322926
3	chr22:44317170:C:T	44317170	NA,T	NA,C	NA,1	NA,inf	NA,inf	NA,1.63718	0.00161114	0.00321772
3	chr22:43542765:G:A	43542765	NA,A	NA,G	NA,1	NA,inf	NA,inf	NA,1.73807	0.00160774	0.00321118
3	chr22:44417775:C:A	44417775	A,A	C,C	1,1	-inf,inf	inf,inf	1.44016,1.79484	0.00157966	0.00317066
3	chr22:44162006:G:A	44162006	NA,A	NA,G	NA,1	NA,-inf	NA,inf	NA,1.66952	0.00157706	0.00314977
3	chr22:43845780:T:C	43845780	NA,C	NA,T	NA,1	NA,-inf	NA,inf	NA,1.73668	0.00153981	0.00307454
3	chr22:44133913:A:G	44133913	NA,G	NA,A	NA,1	NA,-inf	NA,inf	NA,1.58893	0.00148487	0.00296509
3	chr22:44132901:C:T	44132901	NA,T	NA,C	NA,1	NA,-inf	NA,inf	NA,1.58811	0.00148171	0.00295879
3	chr22:44422629:A:C	44422629	NA,C	NA,A	NA,1	NA,inf	NA,inf	NA,1.69346	0.00148107	0.00297525
3	chr22:43853819:A:C	43853819	NA,C	NA,A	NA,1	NA,-inf	NA,inf	NA,1.70223	0.0014782	0.00295171
3	chr22:43638221:T:G	43638221	NA,G	NA,T	NA,1	NA,-inf	NA,inf	NA,1.63076	0.00138419	0.00276421
3	chr22:43438018:A:G	43438018	NA,G	NA,A	NA,1	NA,inf	NA,inf	NA,1.49037	0.00138383	0.00276435
3	chr22:43442179:A:G	43442179	G,G	A,A	1,1	-inf,inf	inf,inf	0.812608,2.26542	0.0013627	0.00272299
3	chr22:44082248:G:A	44082248	NA,A	NA,G	NA,1	NA,-inf	NA,inf	NA,1.60511	0.00134362	0.00268311
3	chr22:44379172:T:C	44379172	NA,C	NA,T	NA,1	NA,inf	NA,inf	NA,1.52901	0.00134142	0.00267914
3	chr22:44129636:A:G	44129636	NA,G	NA,A	NA,1	NA,-inf	NA,inf	NA,1.52313	0.00131824	0.00263254
3	chr22:43819934:A:G	43819934	NA,G	NA,A	NA,1	NA,-inf	NA,inf	NA,1.63349	0.00130158	0.00259931
3	chr22:44416049:C:T	44416049	T,T	C,C	1,1	-inf,inf	inf,inf	1.24485,1.89341	0.00129652	0.00259967
3	chr22:44373679:C:A	44373679	NA,A	NA,C	NA,1	NA,-inf	NA,inf	NA,1.3436	0.00128238	0.00256384
3	chr22:44207647:A:G	44207647	G,NA	A,NA	1,NA	inf,NA	inf,NA	1.5143,NA	0.00127683	0.00255009
3	chr22:44253236:A:C	44253236	C,C	A,A	1,1	-inf,-inf	inf,inf	1.30242,1.59164	0.00126761	0.0025314
3	chr22:43853222:C:T	43853222	NA,T	NA,C	NA,1	NA,-inf	NA,inf	NA,1.61466	0.00126278	0.00252186
3	chr22:44424916:A:G	44424916	G,G	A,A	1,1	-inf,inf	inf,inf	1.4765,0.359487	0.00123452	0.00246683
3	chr22:44266683:G:C	44266683	NA,C	NA,G	NA,1	NA,inf	NA,inf	NA,1.49847	0.0012305	0.00245829
3	chr22:43889378:G:A	43889378	A,A	G,G	1,1	inf,inf	inf,inf	1.78183,0.889024	0.00121916	0.00243516
3	chr22:44183911:G:T	44183911	NA,T	NA,G	NA,1	NA,inf	NA,inf	NA,1.46958	0.00121442	0.00242622
3	chr22:43557824:C:T	43557824	NA,T	NA,C	NA,1	NA,-inf	NA,inf	NA,1.57426	0.00118387	0.00236429
3	chr22:44132788:C:T	44132788	NA,T	NA,C	NA,1	NA,-inf	NA,inf	NA,1.43695	0.00112461	0.00224613
3	chr22:44166667:G:C	44166667	NA,C	NA,G	NA,1	NA,-inf	NA,inf	NA,1.45837	0.00110586	0.00220881
3	chr22:44062102:C:T	44062102	T,T	C,C	1,1	inf,inf	inf,inf	0.572615,2.49641	0.00109907	0.00219567
3	chr22:43620017:T:C	43620017	NA,C	NA,T	NA,1	NA,-inf	NA,inf	NA,1.48784	0.00108169	0.00216044
3	chr22:43686776:G:A	43686776	NA,A	NA,G	NA,1	NA,-inf	NA,inf	NA,1.40947	0.00106168	0.00212087
3	chr22:44262099:C:T	44262099	T,NA	C,NA	1,NA	-inf,NA	inf,NA	0.621924,NA	0.00104259	0.00208229
3	chr22:44102567:A:G	44102567	NA,G	NA,A	NA,1	NA,inf	NA,inf	NA,1.60727	0.00103791	0.00207369
3	chr22:44315597:A:G	44315597	G,NA	A,NA	1,NA	-inf,NA	inf,NA	2.16858,NA	0.00103718	0.00207191
3	chr22:43491660:G:GGTA	43491660	NA,GGTA	NA,G	NA,1	NA,-inf	NA,inf	NA,1.38028	0.00103701	0.0020714
3	chr22:44019386:A:AT	44019386	NA,AT	NA,A	NA,1	NA,inf	NA,inf	NA,1.41149	0.00103684	0.00207163
3	chr22:44428452:A:C	44428452	C,C	A,A	1,1	-inf,inf	inf,inf	1.40458,0.370328	0.00101429	0.00202704
3	chr22:44083434:A:T	44083434	NA,T	NA,A	NA,1	NA,-inf	NA,inf	NA,1.46442	0.00101328	0.00202378
3	chr22:43716510:A:C	43716510	C,NA	A,NA	1,NA	inf,NA	inf,NA	2.12437,NA	0.00100811	0.00201376
3	chr22:43579838:C:T	43579838	NA,T	NA,C	NA,1	NA,-inf	NA,inf	NA,1.43401	0.00100764	0.00201275
3	chr22:43710042:A:G	43710042	NA,G	NA,A	NA,1	NA,-inf	NA,inf	NA,1.48146	0.00100205	0.00200138
3	chr22:43431857:C:T	43431857	NA,T	NA,C	NA,1	NA,-inf	NA,inf	NA,1.50959	0.000991875	0.00198113
3	chr22:44201436:C:T	44201436	T,NA	C,NA	1,NA	inf,NA	inf,NA	1.49963,NA	0.000989966	0.00197735
3	chr22:43738512:CCAT:C	43738512	C,C	CCAT,CCAT	1,1	inf,inf	inf,inf	0.530247,1.90313	0.000971849	0.00194187
3	chr22:44335123:G:A	44335123	A,A	G,G	1,1	inf,-inf	inf,inf	1.73916,0.0564745	0.000961219	0.00192026
3	chr22:43598037:C:T	43598037	NA,T	NA,C	NA,1	NA,-inf	NA,inf	NA,1.40866	0.000960542	0.00191872
3	chr22:44094243:A:T	44094243	NA,T	NA,A	NA,1	NA,inf	NA,inf	NA,1.38693	0.00095883	0.00191589
3	chr22:44223206:A:G	44223206	NA,G	NA,A	NA,1	NA,inf	NA,inf	NA,1.33238	0.000929989	0.00185794
3	chr22:44081271:C:A	44081271	NA,A	NA,C	NA,1	NA,-inf	NA,inf	NA,1.36182	0.000922034	0.00184192
3	chr22:44059988:C:G	44059988	G,G	C,C	1,1	-inf,inf	inf,inf	1.64899,1.89416	0.000916173	0.0018308
3	chr22:43690667:C:G	43690667	NA,G	NA,C	NA,1	NA,-inf	NA,inf	NA,1.42891	0.000910217	0.00181807
3	chr22:44158675:C:T	44158675	NA,T	NA,C	NA,1	NA,inf	NA,inf	NA,1.2937	0.000909875	0.00181827
3	chr22:44396414:T:C	44396414	NA,C	NA,T	NA,1	NA,inf	NA,inf	NA,1.35388	0.000907973	0.00181513
3	chr22:44220495:G:A	44220495	NA,A	NA,G	NA,1	NA,inf	NA,inf	NA,1.31432	0.00089697	0.00179198
3	chr22:44232456:T:G	44232456	G,G	T,T	1,1	inf,inf	inf,inf	0.535576,1.34145	0.000879975	0.00175708
3	chr22:44141422:G:A	44141422	NA,A	NA,G	NA,1	NA,inf	NA,inf	NA,1.2397	0.000859351	0.00171695
3	chr22:44054920:G:A	44054920	A,NA	G,NA	1,NA	-inf,NA	inf,NA	2.3951,NA	0.000850156	0.00169842
3	chr22:44120065:C:T	44120065	NA,T	NA,C	NA,1	NA,inf	NA,inf	NA,1.25953	0.00084778	0.00169392
3	chr22:43765045:T:C	43765045	NA,C	NA,T	NA,1	NA,-inf	NA,inf	NA,1.3826	0.000842204	0.00168227
3	chr22:43740282:C:T	43740282	NA,T	NA,C	NA,1	NA,-inf	NA,inf	NA,1.37909	0.000837704	0.0016733
3	chr22:44331672:C:G	44331672	G,G	C,C	1,1	inf,inf	inf,inf	0.0569544,2.49614	0.000836388	0.00167164
3	chr22:43949174:C:T	43949174	NA,T	NA,C	NA,1	NA,inf	NA,inf	NA,1.06872	0.00082672	0.00165198
3	chr22:44299156:T:C	44299156	NA,C	NA,T	NA,1	NA,-inf	NA,inf	NA,1.29352	0.000823428	0.00164457
3	chr22:44253533:T:A	44253533	A,A	T,T	1,1	-inf,-inf	inf,inf	0.62294,0.562642	0.000804318	0.00160607
3	chr22:44425360:A:G	44425360	G,G	A,A	1,1	-inf,inf	inf,inf	1.3003,0.364615	0.000798418	0.0015958
3	chr22:44295879:A:G	44295879	NA,G	NA,A	NA,1	NA,-inf	NA,inf	NA,1.23427	0.000786181	0.00157049
3	chr22:44128764:G:A	44128764	NA,A	NA,G	NA,1	NA,-inf	NA,inf	NA,1.27414	0.000782253	0.00156279
3	chr22:44225826:G:C	44225826	NA,C	NA,G	NA,1	NA,inf	NA,inf	NA,1.24211	0.00077639	0.00155115
3	chr22:44251178:G:A	44251178	NA,A	NA,G	NA,1	NA,-inf	NA,inf	NA,1.24358	0.00077419	0.00154644
3	chr22:43501720:A:C	43501720	NA,C	NA,A	NA,1	NA,inf	NA,inf	NA,1.2461	0.000772288	0.00154325
3	chr22:44031445:G:C	44031445	NA,C	NA,G	NA,1	NA,inf	NA,inf	NA,1.17925	0.000772227	0.00154316
3	chr22:43514892:T:A	43514892	NA,A	NA,T	NA,1	NA,-inf	NA,inf	NA,1.27413	0.000771512	0.00154133
3	chr22:44250225:A:G	44250225	NA,G	NA,A	NA,1	NA,-inf	NA,inf	NA,1.2385	0.000768071	0.00153423
3	chr22:43892513:A:C	43892513	C,C	A,A	1,1	inf,inf	inf,inf	1.71154,0.7083	0.00076774	0.00153382
3	chr22:44413656:G:A	44413656	A,A	G,G	1,1	-inf,inf	inf,inf	1.20295,1.6471	0.000763976	0.00153142
3	chr22:44352288:AGT:A	44352288	NA,A	NA,AGT	NA,1	NA,-inf	NA,inf	NA,1.249	0.00076242	0.00152324
3	chr22:43995517:C:T	43995517	NA,T	NA,C	NA,1	NA,inf	NA,inf	NA,1.00268	0.00076101	0.00152079
3	chr22:43653052:G:A	43653052	NA,A	NA,G	NA,1	NA,inf	NA,inf	NA,1.34079	0.000757803	0.00151446
3	chr22:44264670:T:C	44264670	NA,C	NA,T	NA,1	NA,inf	NA,inf	NA,1.20106	0.00074824	0.00149545
3	chr22:44386615:T:C	44386615	NA,C	NA,T	NA,1	NA,-inf	NA,inf	NA,1.23779	0.000747708	0.00149411
3	chr22:44358127:G:A	44358127	A,NA	G,NA	1,NA	-inf,NA	inf,NA	0.409858,NA	0.000744026	0.00148644
3	chr22:44264869:C:T	44264869	NA,T	NA,C	NA,1	NA,inf	NA,inf	NA,1.21008	0.000739655	0.00147805
3	chr22:44085165:C:T	44085165	NA,T	NA,C	NA,1	NA,inf	NA,inf	NA,1.22207	0.000731981	0.00146272
3	chr22:44251579:C:T	44251579	NA,T	NA,C	NA,1	NA,-inf	NA,inf	NA,1.2115	0.000731681	0.00146157
3	chr22:44428776:G:A	44428776	A,A	G,G	1,1	-inf,inf	inf,inf	2.87284,0.107313	0.000729542	0.00145746
3	chr22:43561944:C:T	43561944	T,T	C,C	1,1	-inf,inf	inf,inf	3.29798,0.497946	0.000729467	0.00145716
3	chr22:44281058:C:T	44281058	NA,T	NA,C	NA,1	NA,-inf	NA,inf	NA,1.2106	0.000725884	0.00145007
3	chr22:44117937:A:T	44117937	NA,T	NA,A	NA,1	NA,-inf	NA,inf	NA,1.18597	0.000714375	0.00142699
3	chr22:44240761:C:T	44240761	NA,T	NA,C	NA,1	NA,inf	NA,inf	NA,1.20149	0.000714076	0.00142671
3	chr22:44116338:G:A	44116338	NA,A	NA,G	NA,1	NA,-inf	NA,inf	NA,1.1855	0.000713855	0.00142595
3	chr22:43841580:C:T	43841580	T,NA	C,NA	1,NA	inf,NA	inf,NA	1.50715,NA	0.000712138	0.00142276
3	chr22:44334109:T:C	44334109	NA,C	NA,T	NA,1	NA,inf	NA,inf	NA,1.22999	0.000696089	0.00139186
3	chr22:43653464:A:C	43653464	NA,C	NA,A	NA,1	NA,-inf	NA,inf	NA,1.22504	0.000694596	0.00138769
3	chr22:43817729:C:T	43817729	T,NA	C,NA	1,NA	inf,NA	inf,NA	1.51025,NA	0.000693134	0.00138481
3	chr22:44150957:G:A	44150957	NA,A	NA,G	NA,1	NA,-inf	NA,inf	NA,1.19614	0.000692537	0.00138358
3	chr22:43656898:A:C	43656898	NA,C	NA,A	NA,1	NA,-inf	NA,inf	NA,1.26814	0.000692171	0.00138272
3	chr22:44264983:T:G	44264983	NA,G	NA,T	NA,1	NA,inf	NA,inf	NA,1.1341	0.000684828	0.0013685
3	chr22:44231555:G:A	44231555	A,NA	G,NA	1,NA	inf,NA	inf,NA	1.25125,NA	0.000683829	0.00136617
3	chr22:44241550:G:A	44241550	NA,A	NA,G	NA,1	NA,inf	NA,inf	NA,1.16934	0.000678782	0.00135623
3	chr22:44263282:G:C	44263282	NA,C	NA,G	NA,1	NA,inf	NA,inf	NA,1.21181	0.000678779	0.0013564
3	chr22:44250239:C:T	44250239	NA,T	NA,C	NA,1	NA,-inf	NA,inf	NA,1.16958	0.000678084	0.00135455
3	chr22:43714561:A:G	43714561	NA,G	NA,A	NA,1	NA,inf	NA,inf	NA,1.15888	0.000676045	0.00135083
3	chr22:44359503:C:T	44359503	NA,T	NA,C	NA,1	NA,inf	NA,inf	NA,1.14721	0.000670654	0.00134058
3	chr22:43941778:A:G	43941778	NA,G	NA,A	NA,1	NA,inf	NA,inf	NA,1.05873	0.000668313	0.00133545
3	chr22:43601072:A:T	43601072	NA,T	NA,A	NA,1	NA,-inf	NA,inf	NA,1.20117	0.000666303	0.00133115
3	chr22:44085334:A:C	44085334	NA,C	NA,A	NA,1	NA,inf	NA,inf	NA,1.16783	0.000665102	0.00132911
3	chr22:44030535:G:T	44030535	NA,T	NA,G	NA,1	NA,-inf	NA,inf	NA,1.15428	0.000658437	0.00131547
3	chr22:44223074:T:TTG	44223074	TTG,TTG	T,T	1,1	inf,inf	inf,inf	1.27436,0.459515	0.000658029	0.00131413
3	chr22:44168092:A:G	44168092	NA,G	NA,A	NA,1	NA,inf	NA,inf	NA,1.2243	0.000656927	0.00131257
3	chr22:43473204:ACC:A	43473204	NA,A	NA,ACC	NA,1	NA,-inf	NA,inf	NA,1.18418	0.000656678	0.0013119
3	chr22:44265312:G:T	44265312	NA,T	NA,G	NA,1	NA,inf	NA,inf	NA,1.10926	0.000654422	0.00130776
3	chr22:43816266:T:C	43816266	NA,C	NA,T	NA,1	NA,inf	NA,inf	NA,1.1016	0.000652569	0.00130408
3	chr22:44226432:T:C	44226432	NA,C	NA,T	NA,1	NA,inf	NA,inf	NA,1.13757	0.000647244	0.00129322
3	chr22:44286976:C:T	44286976	NA,T	NA,C	NA,1	NA,-inf	NA,inf	NA,1.16173	0.0006452	0.00128915
3	chr22:44321871:C:T	44321871	T,T	C,C	1,1	-inf,inf	inf,inf	0.995556,1.80239	0.00064443	0.00128715
3	chr22:44227638:G:A	44227638	NA,A	NA,G	NA,1	NA,inf	NA,inf	NA,1.13279	0.000642631	0.001284
3	chr22:44327728:T:C	44327728	NA,C	NA,T	NA,1	NA,inf	NA,inf	NA,1.12679	0.000641779	0.00128235
3	chr22:44338335:A:G	44338335	G,G	A,A	1,1	inf,inf	inf,inf	0.624036,1.81023	0.00063965	0.00127856
3	chr22:43473207:ACGGTGCCCGTGCTGC:A	43473207	NA,A	NA,ACGGTGCCCGTGCTGC	NA,1	NA,-inf	NA,inf	NA,1.16754	0.00063823	0.00127506
3	chr22:44307728:A:C	44307728	NA,C	NA,A	NA,1	NA,inf	NA,inf	NA,1.11958	0.0006345	0.00126802
3	chr22:43587324:A:T	43587324	NA,T	NA,A	NA,1	NA,-inf	NA,inf	NA,1.13779	0.000633615	0.00126588
3	chr22:44030967:G:T	44030967	T,T	G,G	1,1	inf,inf	inf,inf	1.71038,0.977637	0.000630181	0.00125932
3	chr22:43802410:A:G	43802410	NA,G	NA,A	NA,1	NA,inf	NA,inf	NA,1.21612	0.000626873	0.00125269
3	chr22:43541609:G:C	43541609	C,C	G,G	1,1	-inf,inf	inf,inf	3.02069,0.633221	0.000624888	0.00124837
3	chr22:44126792:G:A	44126792	NA,A	NA,G	NA,1	NA,-inf	NA,inf	NA,1.10906	0.000622899	0.00124434
3	chr22:43921499:C:G	43921499	NA,G	NA,C	NA,1	NA,inf	NA,inf	NA,1.07388	0.000621751	0.00124266
3	chr22:44386885:G:T	44386885	NA,T	NA,G	NA,1	NA,-inf	NA,inf	NA,1.13083	0.000619633	0.00123826
3	chr22:44307633:G:T	44307633	NA,T	NA,G	NA,1	NA,inf	NA,inf	NA,1.10231	0.000617396	0.00123365
3	chr22:44125403:T:C	44125403	NA,C	NA,T	NA,1	NA,-inf	NA,inf	NA,1.10513	0.000616464	0.00123149
3	chr22:44045272:C:A	44045272	A,A	C,C	1,1	inf,inf	inf,inf	2.48226,0.0488125	0.000615914	0.00123053
3	chr22:44399177:GA:G	44399177	NA,G	NA,GA	NA,1	NA,inf	NA,inf	NA,1.07288	0.000609368	0.00121837
3	chr22:43905372:G:A	43905372	A,NA	G,NA	1,NA	-inf,NA	inf,NA	1.49661,NA	0.000608343	0.00121554
3	chr22:43651252:G:A	43651252	NA,A	NA,G	NA,1	NA,-inf	NA,inf	NA,1.14608	0.000607447	0.00121364
3	chr22:43603172:G:C	43603172	NA,C	NA,G	NA,1	NA,-inf	NA,inf	NA,1.14481	0.000606754	0.00121223
3	chr22:44038794:C:A	44038794	A,A	C,C	1,1	inf,-inf	inf,inf	2.54026,0.291293	0.000599325	0.00119725
3	chr22:44338321:G:A	44338321	A,A	G,G	1,1	inf,inf	inf,inf	0.603527,1.78669	0.000591448	0.00118224
3	chr22:44160430:C:T	44160430	NA,T	NA,C	NA,1	NA,-inf	NA,inf	NA,1.12811	0.000589159	0.00117719
3	chr22:43729680:C:T	43729680	NA,T	NA,C	NA,1	NA,-inf	NA,inf	NA,1.12877	0.000588584	0.00117595
3	chr22:43470344:T:A	43470344	NA,A	NA,T	NA,1	NA,inf	NA,inf	NA,1.0415	0.000588238	0.00117555
3	chr22:44427229:C:T	44427229	NA,T	NA,C	NA,1	NA,inf	NA,inf	NA,1.109	0.000583821	0.00116662
3	chr22:44100964:G:A	44100964	NA,A	NA,G	NA,1	NA,inf	NA,inf	NA,1.09105	0.00058371	0.00116645
3	chr22:44279009:C:T	44279009	NA,T	NA,C	NA,1	NA,-inf	NA,inf	NA,1.08535	0.000583372	0.00116547
3	chr22:43619611:C:T	43619611	NA,T	NA,C	NA,1	NA,-inf	NA,inf	NA,1.12459	0.000583308	0.0011654
3	chr22:43923038:A:T	43923038	NA,T	NA,A	NA,1	NA,inf	NA,inf	NA,1.03681	0.000583112	0.00116544
3	chr22:43923016:T:TG	43923016	NA,TG	NA,T	NA,1	NA,inf	NA,inf	NA,1.03565	0.000581846	0.00116292
3	chr22:43580087:C:G	43580087	NA,G	NA,C	NA,1	NA,-inf	NA,inf	NA,1.12372	0.00057801	0.00115485
3	chr22:44121359:G:A	44121359	NA,A	NA,G	NA,1	NA,-inf	NA,inf	NA,1.06601	0.000577687	0.00115406
3	chr22:44387693:T:C	44387693	NA,C	NA,T	NA,1	NA,inf	NA,inf	NA,1.06352	0.000576395	0.0011516
3	chr22:44098443:C:T	44098443	NA,T	NA,C	NA,1	NA,inf	NA,inf	NA,1.09472	0.000573884	0.00114686
3	chr22:44339839:C:T	44339839	NA,T	NA,C	NA,1	NA,inf	NA,inf	NA,1.06821	0.00057385	0.00114663
3	chr22:44225710:G:C	44225710	NA,C	NA,G	NA,1	NA,inf	NA,inf	NA,1.06595	0.000573615	0.00114615
3	chr22:44033009:G:A	44033009	NA,A	NA,G	NA,1	NA,-inf	NA,inf	NA,1.15274	0.000573152	0.00114511
3	chr22:44338325:T:G	44338325	G,G	T,T	1,1	inf,inf	inf,inf	0.587118,1.78669	0.00057308	0.00114553
3	chr22:44123457:G:A	44123457	A,NA	G,NA	1,NA	inf,NA	inf,NA	1.50469,NA	0.000570368	0.00113968
3	chr22:43947827:C:T	43947827	T,T	C,C	1,1	inf,-inf	inf,inf	0.0929884,1.48465	0.00056977	0.00113895
3	chr22:44340877:G:A	44340877	NA,A	NA,G	NA,1	NA,inf	NA,inf	NA,1.06707	0.000567571	0.00113422
3	chr22:44340983:C:A	44340983	NA,A	NA,C	NA,1	NA,inf	NA,inf	NA,1.06462	0.000565194	0.00112947
3	chr22:44205619:C:G	44205619	G,G	C,C	1,1	inf,inf	inf,inf	1.68702,0.341397	0.000565066	0.00112874
3	chr22:44399515:C:CAA	44399515	NA,CAA	NA,C	NA,1	NA,inf	NA,inf	NA,1.02967	0.000564948	0.00112957
3	chr22:44000498:C:T	44000498	NA,T	NA,C	NA,1	NA,inf	NA,inf	NA,0.878977	0.000564548	0.00112819
3	chr22:44221474:GT:G	44221474	G,G	GT,GT	1,1	inf,inf	inf,inf	0.474666,0.843385	0.000564315	0.00112716
3	chr22:44321767:C:T	44321767	T,T	C,C	1,1	-inf,inf	inf,inf	0.111989,2.24717	0.0005643	0.00112918
3	chr22:43473200:A:G	43473200	NA,G	NA,A	NA,1	NA,-inf	NA,inf	NA,1.08541	0.000555319	0.00110947
3	chr22:43653404:C:T	43653404	NA,T	NA,C	NA,1	NA,-inf	NA,inf	NA,1.09026	0.000552989	0.00110487
3	chr22:44094393:C:T	44094393	NA,T	NA,C	NA,1	NA,-inf	NA,inf	NA,1.06648	0.000552784	0.00110444
3	chr22:44397746:T:A	44397746	NA,A	NA,T	NA,1	NA,inf	NA,inf	NA,1.03225	0.000552276	0.00110345
3	chr22:44231939:C:T	44231939	NA,T	NA,C	NA,1	NA,inf	NA,inf	NA,1.04501	0.000552221	0.00110341
3	chr22:44257076:G:A	44257076	NA,A	NA,G	NA,1	NA,-inf	NA,inf	NA,1.06952	0.000550123	0.00109919
3	chr22:44280295:G:A	44280295	NA,A	NA,G	NA,1	NA,-inf	NA,inf	NA,1.04509	0.000546584	0.00109199
3	chr22:43511668:A:G	43511668	NA,G	NA,A	NA,1	NA,-inf	NA,inf	NA,1.09077	0.00054547	0.00108977
3	chr22:44193981:G:A	44193981	NA,A	NA,G	NA,1	NA,inf	NA,inf	NA,0.987946	0.000545101	0.00108924
3	chr22:43703809:C:G	43703809	NA,G	NA,C	NA,1	NA,inf	NA,inf	NA,0.974323	0.000544236	0.00108743
3	chr22:44399306:A:G	44399306	NA,G	NA,A	NA,1	NA,inf	NA,inf	NA,1.00565	0.000542098	0.00108388
3	chr22:43473199:G:T	43473199	NA,T	NA,G	NA,1	NA,-inf	NA,inf	NA,1.06679	0.00053823	0.00107534
3	chr22:44285129:G:T	44285129	NA,T	NA,G	NA,1	NA,-inf	NA,inf	NA,1.04271	0.000537821	0.00107451
3	chr22:44220441:G:A	44220441	NA,A	NA,G	NA,1	NA,-inf	NA,inf	NA,1.03607	0.000536114	0.00107131
3	chr22:43873863:G:A	43873863	NA,A	NA,G	NA,1	NA,-inf	NA,inf	NA,1.10187	0.000535852	0.00107057
3	chr22:43651618:C:T	43651618	NA,T	NA,C	NA,1	NA,-inf	NA,inf	NA,1.07055	0.000535397	0.00106973
3	chr22:44252751:C:T	44252751	NA,T	NA,C	NA,1	NA,inf	NA,inf	NA,1.00479	0.000535244	0.00106969
3	chr22:44244003:C:T	44244003	NA,T	NA,C	NA,1	NA,inf	NA,inf	NA,1.0236	0.000533801	0.00106673
3	chr22:43648720:T:C	43648720	NA,C	NA,T	NA,1	NA,inf	NA,inf	NA,1.12256	0.00053378	0.00106687
3	chr22:44238417:C:G	44238417	NA,G	NA,C	NA,1	NA,inf	NA,inf	NA,1.02924	0.000533441	0.0010659
3	chr22:43922816:T:C	43922816	NA,C	NA,T	NA,1	NA,inf	NA,inf	NA,0.935681	0.000533429	0.00106616
3	chr22:44023779:C:T	44023779	NA,T	NA,C	NA,1	NA,inf	NA,inf	NA,1.00703	0.000533321	0.00106571
3	chr22:43648253:G:A	43648253	NA,A	NA,G	NA,1	NA,-inf	NA,inf	NA,1.06452	0.000527166	0.00105328
3	chr22:44122747:A:G	44122747	NA,G	NA,A	NA,1	NA,-inf	NA,inf	NA,1.00881	0.000524762	0.00104836
3	chr22:44203901:G:A	44203901	A,A	G,G	1,1	inf,inf	inf,inf	1.6551,0.338938	0.000522881	0.00104449
3	chr22:43650783:T:A	43650783	NA,A	NA,T	NA,1	NA,inf	NA,inf	NA,1.10872	0.000521827	0.00104298
3	chr22:43646672:T:C	43646672	NA,C	NA,T	NA,1	NA,inf	NA,inf	NA,1.1083	0.000521823	0.00104297
3	chr22:43622391:C:T	43622391	NA,T	NA,C	NA,1	NA,-inf	NA,inf	NA,1.0561	0.000521053	0.00104107
3	chr22:43878287:T:A	43878287	NA,A	NA,T	NA,1	NA,inf	NA,inf	NA,0.901665	0.00052092	0.001041
3	chr22:44409040:G:A	44409040	NA,A	NA,G	NA,1	NA,-inf	NA,inf	NA,1.00067	0.000520404	0.00103863
3	chr22:44249851:T:A	44249851	NA,A	NA,T	NA,1	NA,-inf	NA,inf	NA,1.00719	0.000515539	0.00102996
3	chr22:44300316:G:T	44300316	NA,T	NA,G	NA,1	NA,-inf	NA,inf	NA,1.03751	0.00051385	0.00102647
3	chr22:44198153:T:A	44198153	NA,A	NA,T	NA,1	NA,inf	NA,inf	NA,1.01493	0.000512904	0.00102454
3	chr22:44283061:T:C	44283061	NA,C	NA,T	NA,1	NA,-inf	NA,inf	NA,1.01483	0.000512867	0.00102469
3	chr22:44100435:A:C	44100435	NA,C	NA,A	NA,1	NA,inf	NA,inf	NA,0.953279	0.000510397	0.00102004
3	chr22:44310934:A:G	44310934	G,G	A,A	1,1	inf,inf	inf,inf	1.06874,1.52617	0.000509473	0.00101812
3	chr22:44038840:A:G	44038840	NA,G	NA,A	NA,1	NA,-inf	NA,inf	NA,1.05309	0.0005075	0.00101405
3	chr22:43756150:TCTC:T	43756150	NA,T	NA,TCTC	NA,1	NA,inf	NA,inf	NA,1.11762	0.000506542	0.00101241
3	chr22:44132822:G:A	44132822	A,NA	G,NA	1,NA	-inf,NA	inf,NA	1.88895,NA	0.000506365	0.00101181
3	chr22:43893490:C:T	43893490	NA,T	NA,C	NA,1	NA,-inf	NA,inf	NA,1.05045	0.000503706	0.0010064
3	chr22:43922402:T:C	43922402	NA,C	NA,T	NA,1	NA,inf	NA,inf	NA,0.902223	0.000502511	0.00100438
3	chr22:43790495:C:T	43790495	T,T	C,C	1,1	-inf,-inf	inf,inf	1.66758,1.24744	0.00050172	0.00100299
3	chr22:44333910:C:T	44333910	T,T	C,C	1,1	inf,-inf	inf,inf	1.2542,0.202029	0.000498952	0.000997133
3	chr22:44148592:A:G	44148592	NA,G	NA,A	NA,1	NA,-inf	NA,inf	NA,1.02727	0.000498067	0.000995248
3	chr22:44389609:T:C	44389609	NA,C	NA,T	NA,1	NA,-inf	NA,inf	NA,0.995298	0.000497419	0.000994069
3	chr22:43645337:A:G	43645337	NA,G	NA,A	NA,1	NA,-inf	NA,inf	NA,1.02755	0.000497043	0.000993114
3	chr22:44131830:A:G	44131830	NA,G	NA,A	NA,1	NA,inf	NA,inf	NA,0.971703	0.000496612	0.000992594
3	chr22:43430187:G:A	43430187	NA,A	NA,G	NA,1	NA,inf	NA,inf	NA,1.10313	0.000494619	0.00098845
3	chr22:44041119:A:G	44041119	NA,G	NA,A	NA,1	NA,-inf	NA,inf	NA,1.02878	0.000492704	0.000984508
3	chr22:44400636:G:A	44400636	NA,A	NA,G	NA,1	NA,inf	NA,inf	NA,0.958205	0.000492487	0.000984
3	chr22:43659458:T:G	43659458	NA,G	NA,T	NA,1	NA,inf	NA,inf	NA,0.961578	0.000492306	0.000983865
3	chr22:43851988:C:T	43851988	NA,T	NA,C	NA,1	NA,-inf	NA,inf	NA,1.02432	0.00049206	0.00098318
3	chr22:43811758:C:G	43811758	NA,G	NA,C	NA,1	NA,-inf	NA,inf	NA,1.02233	0.000491851	0.000982761
3	chr22:44399458:G:A	44399458	NA,A	NA,G	NA,1	NA,-inf	NA,inf	NA,0.987844	0.000491734	0.000981749
3	chr22:44312385:C:T	44312385	T,NA	C,NA	1,NA	-inf,NA	inf,NA	1.88424,NA	0.000491154	0.000981434
3	chr22:44053381:CTGA:C	44053381	NA,C	NA,CTGA	NA,1	NA,inf	NA,inf	NA,0.951348	0.000490614	0.000980499
3	chr22:44249567:G:C	44249567	NA,C	NA,G	NA,1	NA,-inf	NA,inf	NA,0.977013	0.000489564	0.000978082
3	chr22:43736662:G:C	43736662	NA,C	NA,G	NA,1	NA,-inf	NA,inf	NA,0.985289	0.000488945	0.00097698
3	chr22:43541201:T:A	43541201	A,A	T,T	1,1	-inf,inf	inf,inf	3.00528,0.497663	0.000488883	0.000976733
3	chr22:44038503:G:A	44038503	NA,A	NA,G	NA,1	NA,-inf	NA,inf	NA,1.03012	0.000487177	0.000973518
3	chr22:43437839:G:A	43437839	NA,A	NA,G	NA,1	NA,inf	NA,inf	NA,1.09205	0.000486095	0.000971407
3	chr22:44423092:C:T	44423092	NA,T	NA,C	NA,1	NA,inf	NA,inf	NA,1.03017	0.000485942	0.000974629
3	chr22:44278960:A:G	44278960	NA,G	NA,A	NA,1	NA,-inf	NA,inf	NA,0.972272	0.000483056	0.000965101
3	chr22:43646982:A:G	43646982	NA,G	NA,A	NA,1	NA,inf	NA,inf	NA,1.06028	0.000482507	0.000964402
3	chr22:44398731:G:A	44398731	NA,A	NA,G	NA,1	NA,inf	NA,inf	NA,0.935992	0.000482176	0.000963619
3	chr22:44180578:G:A	44180578	NA,A	NA,G	NA,1	NA,inf	NA,inf	NA,0.950145	0.000482005	0.00096338
3	chr22:43655416:TCA:T	43655416	NA,T	NA,TCA	NA,1	NA,inf	NA,inf	NA,1.0842	0.00047974	0.000958851
3	chr22:44200327:G:A	44200327	NA,A	NA,G	NA,1	NA,inf	NA,inf	NA,0.983476	0.000479229	0.000957354
3	chr22:43732082:C:A	43732082	NA,A	NA,C	NA,1	NA,-inf	NA,inf	NA,1.00929	0.000478745	0.000956575
3	chr22:43714352:G:T	43714352	NA,T	NA,G	NA,1	NA,-inf	NA,inf	NA,1.00745	0.000477206	0.000953501
3	chr22:44254477:T:C	44254477	NA,C	NA,T	NA,1	NA,-inf	NA,inf	NA,0.978926	0.000476765	0.000952477
3	chr22:44034673:CTGACCCCCA:C	44034673	C,C	CTGACCCCCA,CTGACCCCCA	1,1	inf,inf	inf,inf	2.09595,0.520312	0.000476386	0.000951579
3	chr22:44257931:G:A	44257931	A,A	G,G	1,1	-inf,inf	inf,inf	0.809799,0.0270555	0.000476306	0.000951549
3	chr22:44109452:G:A	44109452	A,NA	G,NA	1,NA	inf,NA	inf,NA	1.40884,NA	0.000475984	0.00095112
3	chr22:44356290:A:G	44356290	NA,G	NA,A	NA,1	NA,inf	NA,inf	NA,0.970272	0.000475771	0.00095104
3	chr22:43693777:G:A	43693777	NA,A	NA,G	NA,1	NA,inf	NA,inf	NA,1.07923	0.000475727	0.000950828
3	chr22:44233352:G:A	44233352	NA,A	NA,G	NA,1	NA,inf	NA,inf	NA,0.954557	0.000475297	0.000949746
3	chr22:44279123:T:G	44279123	NA,G	NA,T	NA,1	NA,-inf	NA,inf	NA,0.965568	0.000473357	0.000945766
3	chr22:43605950:A:G	43605950	NA,G	NA,A	NA,1	NA,-inf	NA,inf	NA,0.99389	0.000473329	0.000945721
3	chr22:44126915:G:A	44126915	NA,A	NA,G	NA,1	NA,inf	NA,inf	NA,0.965946	0.000473235	0.000945676
3	chr22:44045478:A:C	44045478	NA,C	NA,A	NA,1	NA,-inf	NA,inf	NA,1.00212	0.000471843	0.000942832
3	chr22:44353381:G:A	44353381	A,NA	G,NA	1,NA	-inf,NA	inf,NA	0.172321,NA	0.000471358	0.000941816
3	chr22:44334138:G:A	44334138	NA,A	NA,G	NA,1	NA,inf	NA,inf	NA,0.928935	0.000470766	0.000941127
3	chr22:43771963:G:A	43771963	NA,A	NA,G	NA,1	NA,-inf	NA,inf	NA,1.02893	0.000470145	0.000939345
3	chr22:43871006:C:T	43871006	NA,T	NA,C	NA,1	NA,-inf	NA,inf	NA,1.02194	0.000469863	0.00093877
3	chr22:43591693:C:T	43591693	NA,T	NA,C	NA,1	NA,-inf	NA,inf	NA,0.959947	0.000468182	0.000935462
3	chr22:44102283:C:G	44102283	G,G	C,C	1,1	-inf,-inf	inf,inf	0.104251,2.13598	0.000467947	0.00093482
3	chr22:43900167:G:A	43900167	A,NA	G,NA	1,NA	inf,NA	inf,NA	1.25227,NA	0.000466766	0.000932691
3	chr22:44056217:C:T	44056217	NA,T	NA,C	NA,1	NA,inf	NA,inf	NA,0.914216	0.000466518	0.000932397
3	chr22:43598886:T:C	43598886	NA,C	NA,T	NA,1	NA,-inf	NA,inf	NA,0.983635	0.000464789	0.000928676
3	chr22:43669984:G:A	43669984	NA,A	NA,G	NA,1	NA,inf	NA,inf	NA,0.911848	0.000464638	0.000928522
3	chr22:43880662:G:A	43880662	NA,A	NA,G	NA,1	NA,inf	NA,inf	NA,0.864673	0.000463391	0.000926032
3	chr22:43617821:C:T	43617821	NA,T	NA,C	NA,1	NA,-inf	NA,inf	NA,0.98397	0.000462925	0.000924956
3	chr22:43600905:C:T	43600905	NA,T	NA,C	NA,1	NA,-inf	NA,inf	NA,0.974417	0.000458971	0.000917054
3	chr22:44203651:G:A	44203651	A,A	G,G	1,1	inf,inf	inf,inf	1.63697,0.256531	0.000457487	0.000913896
3	chr22:44387366:C:T	44387366	NA,T	NA,C	NA,1	NA,-inf	NA,inf	NA,0.944206	0.000455945	0.000911225
3	chr22:43432041:C:T	43432041	NA,T	NA,C	NA,1	NA,-inf	NA,inf	NA,0.962338	0.000454671	0.00090846
3	chr22:44227944:T:C	44227944	C,C	T,T	1,1	inf,inf	inf,inf	0.616784,0.49033	0.00045438	0.000907696
3	chr22:44417810:C:T	44417810	NA,T	NA,C	NA,1	NA,inf	NA,inf	NA,0.926349	0.000454195	0.000907151
3	chr22:43870164:T:C	43870164	NA,C	NA,T	NA,1	NA,-inf	NA,inf	NA,1.00037	0.000453909	0.000906902
3	chr22:44272897:T:A	44272897	NA,A	NA,T	NA,1	NA,-inf	NA,inf	NA,0.947838	0.000452026	0.00090306
3	chr22:44296920:C:G	44296920	NA,G	NA,C	NA,1	NA,inf	NA,inf	NA,0.920699	0.000451908	0.000903089
3	chr22:43598353:A:G	43598353	NA,G	NA,A	NA,1	NA,-inf	NA,inf	NA,0.938827	0.000450859	0.000900846
3	chr22:44278677:C:T	44278677	NA,T	NA,C	NA,1	NA,-inf	NA,inf	NA,0.930275	0.000450567	0.000900213
3	chr22:43553672:G:A	43553672	A,A	G,G	1,1	-inf,inf	inf,inf	3.10373,0.358408	0.000450448	0.000899929
3	chr22:43770550:T:C	43770550	NA,C	NA,T	NA,1	NA,inf	NA,inf	NA,1.04417	0.000450277	0.000899973
3	chr22:44220338:C:G	44220338	G,G	C,C	1,1	inf,inf	inf,inf	0.933274,0.89756	0.000449583	0.000898202
3	chr22:43486279:C:T	43486279	NA,T	NA,C	NA,1	NA,-inf	NA,inf	NA,1.02521	0.000449286	0.000897696
3	chr22:43768197:C:T	43768197	NA,T	NA,C	NA,1	NA,inf	NA,inf	NA,1.03923	0.000446418	0.000892263
3	chr22:44175695:G:T	44175695	NA,T	NA,G	NA,1	NA,inf	NA,inf	NA,0.902396	0.000446374	0.000892167
3	chr22:44033882:C:T	44033882	T,T	C,C	1,1	inf,inf	inf,inf	1.87427,0.596237	0.000444878	0.000889039
3	chr22:44052368:G:A	44052368	NA,A	NA,G	NA,1	NA,inf	NA,inf	NA,0.939606	0.000443672	0.000886798
3	chr22:43651401:G:C	43651401	NA,C	NA,G	NA,1	NA,-inf	NA,inf	NA,0.954131	0.000441022	0.000881211
3	chr22:44162107:G:A	44162107	NA,A	NA,G	NA,1	NA,inf	NA,inf	NA,0.916866	0.00043532	0.000870067
3	chr22:43872617:C:G	43872617	NA,G	NA,C	NA,1	NA,inf	NA,inf	NA,0.841194	0.000434909	0.000869147
3	chr22:44204042:A:G	44204042	G,G	A,A	1,1	inf,inf	inf,inf	1.57931,0.315925	0.000433948	0.000866888
3	chr22:43510059:C:T	43510059	NA,T	NA,C	NA,1	NA,-inf	NA,inf	NA,0.945241	0.000432808	0.000864791
3	chr22:43702340:A:G	43702340	NA,G	NA,A	NA,1	NA,inf	NA,inf	NA,1.01991	0.000432643	0.000864727
3	chr22:44134024:G:A	44134024	NA,A	NA,G	NA,1	NA,inf	NA,inf	NA,0.898689	0.000432585	0.0008645
3	chr22:43440730:C:G	43440730	NA,G	NA,C	NA,1	NA,-inf	NA,inf	NA,0.922832	0.000428961	0.000857142
3	chr22:43512800:A:G	43512800	NA,G	NA,A	NA,1	NA,-inf	NA,inf	NA,0.944565	0.000426375	0.000851896
3	chr22:44123142:C:T	44123142	NA,T	NA,C	NA,1	NA,inf	NA,inf	NA,1.08337	0.000425316	0.000850016
3	chr22:43934068:G:A	43934068	NA,A	NA,G	NA,1	NA,inf	NA,inf	NA,1.44027	0.000425156	0.000849723
3	chr22:43865013:T:C	43865013	NA,C	NA,T	NA,1	NA,-inf	NA,inf	NA,0.933919	0.000424448	0.000848117
3	chr22:44015218:GA:G	44015218	NA,G	NA,GA	NA,1	NA,-inf	NA,inf	NA,0.955515	0.00042274	0.000844687
3	chr22:43769553:C:A	43769553	NA,A	NA,C	NA,1	NA,-inf	NA,inf	NA,0.927042	0.000422404	0.000844021
3	chr22:44428615:A:G	44428615	G,G	A,A	1,1	-inf,inf	inf,inf	1.12258,0.263541	0.000422218	0.00084374
3	chr22:44273148:T:C	44273148	NA,C	NA,T	NA,1	NA,-inf	NA,inf	NA,0.904261	0.000421363	0.00084182
3	chr22:43718786:C:T	43718786	NA,T	NA,C	NA,1	NA,-inf	NA,inf	NA,0.923999	0.000420472	0.000840158
3	chr22:43491666:G:GGTA	43491666	NA,GGTA	NA,G	NA,1	NA,-inf	NA,inf	NA,0.869132	0.000419673	0.000838561
3	chr22:44102144:G:A	44102144	A,A	G,G	1,1	inf,-inf	inf,inf	0.0136875,2.2121	0.00041902	0.000837183
3	chr22:44340995:C:G	44340995	NA,G	NA,C	NA,1	NA,inf	NA,inf	NA,0.862704	0.000418675	0.000837024
3	chr22:44009470:C:T	44009470	NA,T	NA,C	NA,1	NA,inf	NA,inf	NA,0.808388	0.000418567	0.00083653
3	chr22:44233054:A:C	44233054	NA,C	NA,A	NA,1	NA,-inf	NA,inf	NA,0.880627	0.000417587	0.000834506
3	chr22:43922364:C:T	43922364	T,T	C,C	1,1	inf,inf	inf,inf	2.76722,0.170824	0.000417224	0.00083372
3	chr22:43668303:T:C	43668303	NA,C	NA,T	NA,1	NA,-inf	NA,inf	NA,0.891563	0.000416902	0.000832994
3	chr22:43958961:C:T	43958961	NA,T	NA,C	NA,1	NA,inf	NA,inf	NA,0.730281	0.000416077	0.000831513
3	chr22:44124849:G:A	44124849	NA,A	NA,G	NA,1	NA,inf	NA,inf	NA,0.887996	0.000415798	0.000830921
3	chr22:44336980:ATGGCCT:A	44336980	A,A	ATGGCCT,ATGGCCT	1,1	inf,-inf	inf,inf	1.21497,0.161004	0.000415678	0.00083072
3	chr22:44229463:C:T	44229463	NA,T	NA,C	NA,1	NA,-inf	NA,inf	NA,0.877782	0.00041541	0.000830157
3	chr22:44267784:C:T	44267784	NA,T	NA,C	NA,1	NA,-inf	NA,inf	NA,0.876707	0.000414934	0.000829124
3	chr22:44400477:G:C	44400477	C,C	G,G	1,1	inf,inf	inf,inf	0.618121,1.0667	0.000412612	0.000823882
3	chr22:43875873:C:G	43875873	NA,G	NA,C	NA,1	NA,inf	NA,inf	NA,0.762476	0.0004124	0.000824167
3	chr22:43875862:TCCAC:T	43875862	NA,T	NA,TCCAC	NA,1	NA,inf	NA,inf	NA,0.762476	0.0004124	0.000824167
3	chr22:43617071:T:C	43617071	C,NA	T,NA	1,NA	inf,NA	inf,NA	1.69336,NA	0.000412003	0.000823271
3	chr22:44220315:A:G	44220315	G,G	A,A	1,1	inf,inf	inf,inf	0.927613,0.85628	0.000411441	0.000822006
3	chr22:44275697:C:T	44275697	NA,T	NA,C	NA,1	NA,-inf	NA,inf	NA,0.867307	0.00041032	0.000819829
3	chr22:44035530:C:T	44035530	T,T	C,C	1,1	inf,inf	inf,inf	2.05289,1.07655	0.000410227	0.000819414
3	chr22:44185544:T:C	44185544	NA,C	NA,T	NA,1	NA,inf	NA,inf	NA,0.894779	0.000410043	0.000819415
3	chr22:44055974:A:C	44055974	NA,C	NA,A	NA,1	NA,inf	NA,inf	NA,0.837547	0.000409389	0.000818226
3	chr22:43691022:A:G	43691022	NA,G	NA,A	NA,1	NA,-inf	NA,inf	NA,0.905255	0.000407191	0.000813626
3	chr22:44232051:T:C	44232051	NA,C	NA,T	NA,1	NA,-inf	NA,inf	NA,0.865552	0.000407008	0.000813368
3	chr22:44186212:G:A	44186212	NA,A	NA,G	NA,1	NA,inf	NA,inf	NA,0.850679	0.000406746	0.000812927
3	chr22:44014923:T:G	44014923	NA,G	NA,T	NA,1	NA,-inf	NA,inf	NA,0.930593	0.000406419	0.000812085
3	chr22:44426352:C:T	44426352	NA,T	NA,C	NA,1	NA,inf	NA,inf	NA,0.843362	0.000405637	0.000810904
3	chr22:43435298:T:C	43435298	NA,C	NA,T	NA,1	NA,-inf	NA,inf	NA,0.764594	0.000405433	0.000810062
3	chr22:44130397:C:T	44130397	NA,T	NA,C	NA,1	NA,-inf	NA,inf	NA,0.940904	0.000405371	0.000810086
3	chr22:43615347:T:C	43615347	NA,C	NA,T	NA,1	NA,-inf	NA,inf	NA,0.906026	0.000405332	0.000809897
3	chr22:43442487:A:G	43442487	G,G	A,A	1,1	inf,inf	inf,inf	0.61808,1.13675	0.000404979	0.00080941
3	chr22:43506300:C:T	43506300	NA,T	NA,C	NA,1	NA,-inf	NA,inf	NA,0.901236	0.000403819	0.000806871
3	chr22:44387878:C:G	44387878	NA,G	NA,C	NA,1	NA,inf	NA,inf	NA,0.817321	0.000402967	0.000805127
3	chr22:43783994:G:A	43783994	NA,A	NA,G	NA,1	NA,inf	NA,inf	NA,0.971172	0.000400722	0.000800945
3	chr22:44386948:C:T	44386948	NA,T	NA,C	NA,1	NA,inf	NA,inf	NA,0.848622	0.000400544	0.000800895
3	chr22:44313874:G:A	44313874	A,A	G,G	1,1	-inf,inf	inf,inf	2.49776,0.0410103	0.000399433	0.00079817
3	chr22:44252589:GC:G	44252589	NA,G	NA,GC	NA,1	NA,-inf	NA,inf	NA,0.846064	0.000398238	0.000795686
3	chr22:44361191:C:T	44361191	T,T	C,C	1,1	inf,-inf	inf,inf	0.435613,2.17134	0.000397814	0.000795389
3	chr22:44337474:C:T	44337474	T,T	C,C	1,1	inf,inf	inf,inf	0.5238,2.1091	0.000397708	0.000795357
3	chr22:43806574:G:A	43806574	A,A	G,G	1,1	-inf,-inf	inf,inf	1.67428,1.11113	0.000397096	0.000793858
3	chr22:44010984:T:G	44010984	NA,G	NA,T	NA,1	NA,inf	NA,inf	NA,0.778297	0.000396926	0.000793197
3	chr22:44204292:A:G	44204292	G,G	A,A	1,1	inf,inf	inf,inf	1.54923,0.297424	0.000396604	0.000792305
3	chr22:44182667:G:A	44182667	NA,A	NA,G	NA,1	NA,-inf	NA,inf	NA,0.872966	0.000395447	0.000790183
3	chr22:44213560:A:G	44213560	G,G	A,A	1,1	inf,-inf	inf,inf	1.86705,0.3943	0.000392986	0.000785284
3	chr22:43448517:C:T	43448517	NA,T	NA,C	NA,1	NA,-inf	NA,inf	NA,0.889357	0.000392921	0.000785113
3	chr22:43453621:G:A	43453621	NA,A	NA,G	NA,1	NA,inf	NA,inf	NA,0.796607	0.000391616	0.000782649
3	chr22:44253661:T:C	44253661	C,C	T,T	1,1	-inf,-inf	inf,inf	0.439423,0.541086	0.000391171	0.000781295
3	chr22:44308796:GC:G	44308796	G,G	GC,GC	1,1	inf,inf	inf,inf	1.41857,0.00475228	0.000389627	0.000778557
3	chr22:44391244:A:G	44391244	NA,G	NA,A	NA,1	NA,inf	NA,inf	NA,0.820286	0.000388891	0.000777167
3	chr22:44149452:A:G	44149452	NA,G	NA,A	NA,1	NA,-inf	NA,inf	NA,0.873781	0.000388416	0.000776183
3	chr22:44395797:T:C	44395797	NA,C	NA,T	NA,1	NA,-inf	NA,inf	NA,0.846826	0.0003883	0.000775501
3	chr22:44339066:CA:C	44339066	C,C	CA,CA	1,1	-inf,inf	inf,inf	0.265398,2.05655	0.000385758	0.00077116
3	chr22:44186554:C:T	44186554	NA,T	NA,C	NA,1	NA,inf	NA,inf	NA,0.816048	0.000384711	0.000768902
3	chr22:43558382:GA:G	43558382	NA,G	NA,GA	NA,1	NA,inf	NA,inf	NA,0.764167	0.000384533	0.000768452
3	chr22:43472589:G:A	43472589	NA,A	NA,G	NA,1	NA,inf	NA,inf	NA,0.790802	0.000384407	0.000768184
3	chr22:44392184:T:C	44392184	NA,C	NA,T	NA,1	NA,inf	NA,inf	NA,0.806328	0.000383634	0.000766621
3	chr22:43485423:C:T	43485423	NA,T	NA,C	NA,1	NA,inf	NA,inf	NA,0.832123	0.000381777	0.000763048
3	chr22:43463277:C:T	43463277	NA,T	NA,C	NA,1	NA,inf	NA,inf	NA,0.77976	0.000381609	0.000762655
3	chr22:43506590:G:A	43506590	NA,A	NA,G	NA,1	NA,-inf	NA,inf	NA,0.867854	0.000380418	0.000760161
3	chr22:43430923:C:T	43430923	NA,T	NA,C	NA,1	NA,inf	NA,inf	NA,0.771832	0.000380386	0.000760209
3	chr22:43512220:C:T	43512220	NA,T	NA,C	NA,1	NA,inf	NA,inf	NA,0.746049	0.000380031	0.000759646
3	chr22:44340390:T:C	44340390	NA,C	NA,T	NA,1	NA,inf	NA,inf	NA,0.824467	0.000379893	0.000759236
3	chr22:43967948:G:A	43967948	A,NA	G,NA	1,NA	-inf,NA	inf,NA	2.79536,NA	0.000376933	0.000753247
3	chr22:43891036:A:G	43891036	NA,G	NA,A	NA,1	NA,inf	NA,inf	NA,0.836062	0.000376352	0.000752257
3	chr22:43838203:A:G	43838203	G,NA	A,NA	1,NA	inf,NA	inf,NA	2.02755,NA	0.000376149	0.000751527
3	chr22:44283595:A:C	44283595	NA,C	NA,A	NA,1	NA,inf	NA,inf	NA,0.757329	0.000375336	0.000750283
3	chr22:43569666:C:T	43569666	T,T	C,C	1,1	-inf,inf	inf,inf	3.03708,0.313048	0.000374853	0.000748921
3	chr22:44227106:T:C	44227106	C,C	T,T	1,1	inf,inf	inf,inf	0.517274,0.624034	0.000374403	0.000747829
3	chr22:43935959:C:T	43935959	NA,T	NA,C	NA,1	NA,inf	NA,inf	NA,0.665941	0.000373729	0.000746902
3	chr22:43491041:T:C	43491041	C,NA	T,NA	1,NA	-inf,NA	inf,NA	1.48699,NA	0.000370863	0.000740924
3	chr22:43714395:T:C	43714395	NA,C	NA,T	NA,1	NA,-inf	NA,inf	NA,0.848964	0.000370009	0.000739346
3	chr22:43461645:C:T	43461645	NA,T	NA,C	NA,1	NA,inf	NA,inf	NA,0.760254	0.000369383	0.000738224
3	chr22:43526350:G:A	43526350	NA,A	NA,G	NA,1	NA,-inf	NA,inf	NA,0.830384	0.000369346	0.000738052
3	chr22:44305000:T:G	44305000	NA,G	NA,T	NA,1	NA,-inf	NA,inf	NA,0.809062	0.000368401	0.000736169
3	chr22:44403682:T:C	44403682	NA,C	NA,T	NA,1	NA,inf	NA,inf	NA,0.797935	0.000368313	0.00073589
3	chr22:43924804:A:C	43924804	NA,C	NA,A	NA,1	NA,inf	NA,inf	NA,0.720122	0.000368029	0.000735598
3	chr22:43461237:A:G	43461237	NA,G	NA,A	NA,1	NA,inf	NA,inf	NA,0.756964	0.000367355	0.00073417
3	chr22:44400187:C:T	44400187	NA,T	NA,C	NA,1	NA,inf	NA,inf	NA,0.784142	0.000367021	0.000733371
3	chr22:43688701:G:T	43688701	NA,T	NA,G	NA,1	NA,-inf	NA,inf	NA,0.839136	0.000366862	0.000733061
3	chr22:44391771:A:G	44391771	NA,G	NA,A	NA,1	NA,inf	NA,inf	NA,0.781734	0.000366711	0.000732849
3	chr22:43929892:C:T	43929892	NA,T	NA,C	NA,1	NA,inf	NA,inf	NA,0.72312	0.00036656	0.000732579
3	chr22:43742469:G:C	43742469	NA,C	NA,G	NA,1	NA,inf	NA,inf	NA,0.733307	0.000365258	0.000730047
3	chr22:43516925:G:T	43516925	NA,T	NA,G	NA,1	NA,inf	NA,inf	NA,0.720195	0.000364689	0.000728975
3	chr22:43948586:C:A	43948586	NA,A	NA,C	NA,1	NA,inf	NA,inf	NA,0.536995	0.0003635	0.00072658
3	chr22:44207804:T:C	44207804	C,C	T,T	1,1	inf,inf	inf,inf	0.530637,0.699916	0.00036345	0.000726071
3	chr22:43488193:G:A	43488193	A,NA	G,NA	1,NA	inf,NA	inf,NA	1.5721,NA	0.000363259	0.000725887
3	chr22:43638996:G:A	43638996	NA,A	NA,G	NA,1	NA,-inf	NA,inf	NA,0.835081	0.000362982	0.000725308
3	chr22:44341012:T:G	44341012	NA,G	NA,T	NA,1	NA,inf	NA,inf	NA,0.795493	0.000362477	0.000724437
3	chr22:43712818:G:A	43712818	NA,A	NA,G	NA,1	NA,inf	NA,inf	NA,0.90355	0.000362259	0.000724063
3	chr22:43606574:T:G	43606574	NA,G	NA,T	NA,1	NA,inf	NA,inf	NA,0.870795	0.000361859	0.000723265
3	chr22:44227961:AC:A	44227961	NA,A	NA,AC	NA,1	NA,-inf	NA,inf	NA,0.790046	0.000361616	0.000722674
3	chr22:43845938:C:T	43845938	NA,T	NA,C	NA,1	NA,inf	NA,inf	NA,0.90415	0.000361257	0.000722127
3	chr22:43535583:C:T	43535583	T,NA	C,NA	1,NA	inf,NA	inf,NA	1.63111,NA	0.000360942	0.000721262
3	chr22:44107896:C:T	44107896	NA,T	NA,C	NA,1	NA,-inf	NA,inf	NA,0.899099	0.000360785	0.000720824
3	chr22:44081676:G:T	44081676	NA,T	NA,G	NA,1	NA,inf	NA,inf	NA,0.77358	0.000360751	0.000721187
3	chr22:43634089:A:T	43634089	NA,T	NA,A	NA,1	NA,inf	NA,inf	NA,0.865367	0.000358418	0.000716395
3	chr22:43925181:A:G	43925181	NA,G	NA,A	NA,1	NA,inf	NA,inf	NA,0.703629	0.000358411	0.000716369
3	chr22:43925165:T:C	43925165	NA,C	NA,T	NA,1	NA,inf	NA,inf	NA,0.701943	0.000357391	0.00071433
3	chr22:44176196:T:C	44176196	NA,C	NA,T	NA,1	NA,inf	NA,inf	NA,0.793667	0.000356525	0.000712615
3	chr22:44061628:T:A	44061628	NA,A	NA,T	NA,1	NA,-inf	NA,inf	NA,0.928912	0.000356171	0.00071164
3	chr22:44135905:A:G	44135905	G,NA	A,NA	1,NA	-inf,NA	inf,NA	0.196822,NA	0.000355607	0.00071059
3	chr22:43463341:T:C	43463341	NA,C	NA,T	NA,1	NA,inf	NA,inf	NA,0.737314	0.000355432	0.000710344
3	chr22:44139250:G:A	44139250	NA,A	NA,G	NA,1	NA,-inf	NA,inf	NA,0.804159	0.000355226	0.000709844
3	chr22:43602366:T:C	43602366	C,C	T,T	1,1	-inf,inf	inf,inf	2.85453,0.46746	0.0003545	0.000708283
3	chr22:44161881:G:A	44161881	NA,A	NA,G	NA,1	NA,inf	NA,inf	NA,0.760225	0.000354285	0.000708062
3	chr22:43883368:G:T	43883368	NA,T	NA,G	NA,1	NA,inf	NA,inf	NA,0.79874	0.000353984	0.000707557
3	chr22:43779735:G:A	43779735	NA,A	NA,G	NA,1	NA,inf	NA,inf	NA,0.886762	0.000352557	0.000704682
3	chr22:44077712:A:G	44077712	NA,G	NA,A	NA,1	NA,inf	NA,inf	NA,0.729348	0.000351346	0.000702102
3	chr22:44025981:C:G	44025981	G,NA	C,NA	1,NA	inf,NA	inf,NA	1.47427,NA	0.000350769	0.000700946
3	chr22:44249028:G:A	44249028	NA,A	NA,G	NA,1	NA,inf	NA,inf	NA,0.798983	0.000347863	0.000695189
3	chr22:44309679:A:G	44309679	G,NA	A,NA	1,NA	-inf,NA	inf,NA	0.0203621,NA	0.000347114	0.000693616
3	chr22:44246675:ACT:A	44246675	NA,A	NA,ACT	NA,1	NA,inf	NA,inf	NA,0.756977	0.000347085	0.000693703
3	chr22:44087922:A:G	44087922	NA,G	NA,A	NA,1	NA,-inf	NA,inf	NA,0.878442	0.000346689	0.000692773
3	chr22:44311187:C:T	44311187	T,T	C,C	1,1	inf,inf	inf,inf	0.918047,1.47154	0.0003462	0.000691724
3	chr22:44340409:T:C	44340409	NA,C	NA,T	NA,1	NA,inf	NA,inf	NA,0.766345	0.000346159	0.00069183
3	chr22:43949571:C:T	43949571	NA,T	NA,C	NA,1	NA,inf	NA,inf	NA,0.529488	0.000345557	0.000690699
3	chr22:43564152:A:G	43564152	NA,G	NA,A	NA,1	NA,inf	NA,inf	NA,0.844574	0.000345122	0.000689816
3	chr22:44027516:G:A	44027516	A,A	G,G	1,1	inf,inf	inf,inf	0.773018,1.71724	0.000345042	0.000689852
3	chr22:44317639:G:A	44317639	NA,A	NA,G	NA,1	NA,inf	NA,inf	NA,0.747103	0.000345018	0.000689507
3	chr22:44077253:G:A	44077253	NA,A	NA,G	NA,1	NA,-inf	NA,inf	NA,0.798892	0.000345014	0.000689389
3	chr22:44017499:A:G	44017499	NA,G	NA,A	NA,1	NA,inf	NA,inf	NA,0.724405	0.000344554	0.000688625
3	chr22:43665789:CTTCT:C	43665789	NA,C	NA,CTTCT	NA,1	NA,-inf	NA,inf	NA,0.824075	0.000343817	0.000686952
3	chr22:44148698:C:T	44148698	NA,T	NA,C	NA,1	NA,-inf	NA,inf	NA,0.814769	0.000343512	0.000686445
3	chr22:43436643:G:T	43436643	NA,T	NA,G	NA,1	NA,inf	NA,inf	NA,0.708232	0.00034207	0.000683655
3	chr22:44263334:G:A	44263334	NA,A	NA,G	NA,1	NA,inf	NA,inf	NA,0.725472	0.000341915	0.000683541
3	chr22:43985322:T:C	43985322	NA,C	NA,T	NA,1	NA,inf	NA,inf	NA,0.681217	0.000341711	0.000682918
3	chr22:44237065:C:T	44237065	NA,T	NA,C	NA,1	NA,inf	NA,inf	NA,0.755448	0.000341136	0.000681771
3	chr22:44156908:T:A	44156908	NA,A	NA,T	NA,1	NA,inf	NA,inf	NA,0.761803	0.000341054	0.000681619
3	chr22:44392347:T:C	44392347	NA,C	NA,T	NA,1	NA,inf	NA,inf	NA,0.732717	0.000340621	0.000680691
3	chr22:44061584:G:A	44061584	NA,A	NA,G	NA,1	NA,inf	NA,inf	NA,0.688059	0.000340137	0.0006798
3	chr22:44171211:C:T	44171211	NA,T	NA,C	NA,1	NA,-inf	NA,inf	NA,0.777042	0.000339832	0.000679098
3	chr22:44056643:C:T	44056643	NA,T	NA,C	NA,1	NA,-inf	NA,inf	NA,0.794214	0.00033982	0.000679043
3	chr22:44027366:T:C	44027366	NA,C	NA,T	NA,1	NA,inf	NA,inf	NA,0.688201	0.000339	0.000677578
3	chr22:44340616:A:G	44340616	NA,G	NA,A	NA,1	NA,inf	NA,inf	NA,0.753863	0.000338693	0.000676906
3	chr22:44011558:G:C	44011558	NA,C	NA,G	NA,1	NA,inf	NA,inf	NA,0.674507	0.000338229	0.00067595
3	chr22:44176913:C:G	44176913	NA,G	NA,C	NA,1	NA,inf	NA,inf	NA,0.753819	0.00033804	0.000675736
3	chr22:44205115:C:A	44205115	A,A	C,C	1,1	inf,-inf	inf,inf	2.31047,0.308805	0.000337946	0.000675263
3	chr22:43506675:C:T	43506675	NA,T	NA,C	NA,1	NA,-inf	NA,inf	NA,0.785909	0.000336896	0.000673182
3	chr22:43490383:C:T	43490383	T,NA	C,NA	1,NA	-inf,NA	inf,NA	1.43362,NA	0.000336697	0.00067268
3	chr22:44204620:C:T	44204620	T,T	C,C	1,1	inf,-inf	inf,inf	2.29224,0.329247	0.000336039	0.000671455
3	chr22:44376029:A:C	44376029	C,C	A,A	1,1	inf,-inf	inf,inf	0.254713,1.90168	0.000335976	0.000671742
3	chr22:44083887:T:A	44083887	NA,A	NA,T	NA,1	NA,-inf	NA,inf	NA,0.77104	0.000335378	0.000670155
3	chr22:44177875:A:G	44177875	NA,G	NA,A	NA,1	NA,inf	NA,inf	NA,0.748951	0.000334888	0.000669434
3	chr22:44228181:G:A	44228181	NA,A	NA,G	NA,1	NA,-inf	NA,inf	NA,0.763998	0.000334867	0.000669159
3	chr22:44129838:G:A	44129838	NA,A	NA,G	NA,1	NA,inf	NA,inf	NA,0.73204	0.0003347	0.000669029
3	chr22:43607198:C:T	43607198	T,T	C,C	1,1	-inf,inf	inf,inf	2.87423,0.405189	0.000334029	0.000667387
3	chr22:44129498:G:C	44129498	NA,C	NA,G	NA,1	NA,-inf	NA,inf	NA,0.793023	0.000333139	0.000665724
3	chr22:44049779:C:T	44049779	T,T	C,C	1,1	inf,inf	inf,inf	2.49245,0.137669	0.000332739	0.000664838
3	chr22:44176931:A:T	44176931	NA,T	NA,A	NA,1	NA,inf	NA,inf	NA,0.743885	0.000332719	0.000665099
3	chr22:44285103:G:A	44285103	NA,A	NA,G	NA,1	NA,inf	NA,inf	NA,0.687539	0.000332433	0.000664502
3	chr22:44132832:C:T	44132832	NA,T	NA,C	NA,1	NA,inf	NA,inf	NA,0.8178	0.000331281	0.000662037
3	chr22:44263926:G:A	44263926	NA,A	NA,G	NA,1	NA,inf	NA,inf	NA,0.716302	0.000330902	0.000661478
3	chr22:44146242:G:A	44146242	NA,A	NA,G	NA,1	NA,-inf	NA,inf	NA,0.790588	0.000330494	0.000660433
3	chr22:43840601:G:A	43840601	NA,A	NA,G	NA,1	NA,inf	NA,inf	NA,0.647493	0.000330179	0.00065983
3	chr22:43563978:G:A	43563978	NA,A	NA,G	NA,1	NA,-inf	NA,inf	NA,0.762082	0.00032977	0.000658957
3	chr22:44119831:G:A	44119831	A,NA	G,NA	1,NA	-inf,NA	inf,NA	1.27296,NA	0.000329704	0.000658885
3	chr22:44401520:C:T	44401520	NA,T	NA,C	NA,1	NA,-inf	NA,inf	NA,0.752334	0.000329406	0.000657822
3	chr22:44401519:C:A	44401519	NA,A	NA,C	NA,1	NA,-inf	NA,inf	NA,0.752334	0.000329406	0.000657822
3	chr22:43527017:G:A	43527017	NA,A	NA,G	NA,1	NA,inf	NA,inf	NA,0.807578	0.00032877	0.000657143
3	chr22:44413430:G:A	44413430	NA,A	NA,G	NA,1	NA,inf	NA,inf	NA,0.723648	0.000328432	0.000657114
3	chr22:44392865:C:A	44392865	NA,A	NA,C	NA,1	NA,inf	NA,inf	NA,0.704685	0.000327436	0.000654443
3	chr22:44244180:T:C	44244180	NA,C	NA,T	NA,1	NA,inf	NA,inf	NA,0.751851	0.000326214	0.000651928
3	chr22:43894495:C:T	43894495	NA,T	NA,C	NA,1	NA,inf	NA,inf	NA,0.800008	0.000326102	0.000651733
3	chr22:44176935:G:A	44176935	NA,A	NA,G	NA,1	NA,inf	NA,inf	NA,0.730561	0.00032596	0.000651588
3	chr22:44202208:A:G	44202208	NA,G	NA,A	NA,1	NA,inf	NA,inf	NA,0.696061	0.000325701	0.000650729
3	chr22:44164168:G:A	44164168	A,NA	G,NA	1,NA	inf,NA	inf,NA	0.93749,NA	0.000325409	0.000650247
3	chr22:43741058:G:A	43741058	NA,A	NA,G	NA,1	NA,-inf	NA,inf	NA,0.772127	0.000324506	0.000648455
3	chr22:43773075:G:A	43773075	NA,A	NA,G	NA,1	NA,inf	NA,inf	NA,0.660584	0.000324273	0.000648043
3	chr22:43586737:G:T	43586737	T,T	G,G	1,1	-inf,inf	inf,inf	2.96909,0.255236	0.000324194	0.00064773
3	chr22:44284509:G:A	44284509	NA,A	NA,G	NA,1	NA,inf	NA,inf	NA,0.669975	0.000324023	0.000647694
3	chr22:43712161:C:T	43712161	NA,T	NA,C	NA,1	NA,inf	NA,inf	NA,0.66089	0.000323974	0.000647519
3	chr22:44392061:AG:A	44392061	NA,A	NA,AG	NA,1	NA,inf	NA,inf	NA,0.701001	0.0003235	0.000646498
3	chr22:44062397:G:C	44062397	C,NA	G,NA	1,NA	inf,NA	inf,NA	0.557147,NA	0.0003234	0.000646282
3	chr22:44209527:G:A	44209527	A,A	G,G	1,1	inf,inf	inf,inf	0.476883,0.739817	0.000323163	0.000645597
3	chr22:44410350:G:A	44410350	NA,A	NA,G	NA,1	NA,inf	NA,inf	NA,0.719001	0.000322261	0.000643747
3	chr22:44284311:C:T	44284311	NA,T	NA,C	NA,1	NA,inf	NA,inf	NA,0.666365	0.000322142	0.000643935
3	chr22:44340268:A:G	44340268	NA,G	NA,A	NA,1	NA,inf	NA,inf	NA,0.71929	0.000320918	0.000641385
3	chr22:44302139:G:A	44302139	NA,A	NA,G	NA,1	NA,inf	NA,inf	NA,0.69401	0.000320179	0.000639852
3	chr22:43526619:G:A	43526619	A,A	G,G	1,1	-inf,inf	inf,inf	2.67903,0.578343	0.000319901	0.000639223
3	chr22:43858142:T:C	43858142	C,NA	T,NA	1,NA	inf,NA	inf,NA	1.92296,NA	0.000319659	0.000638686
3	chr22:44011406:C:T	44011406	NA,T	NA,C	NA,1	NA,inf	NA,inf	NA,0.6397	0.000319521	0.000638569
3	chr22:43446825:C:G	43446825	NA,G	NA,C	NA,1	NA,-inf	NA,inf	NA,0.763769	0.000319292	0.000638027
3	chr22:43683848:A:C	43683848	NA,C	NA,A	NA,1	NA,-inf	NA,inf	NA,0.752368	0.000319259	0.000637958
3	chr22:43460138:C:T	43460138	NA,T	NA,C	NA,1	NA,inf	NA,inf	NA,0.6704	0.000319198	0.000637938
3	chr22:43715305:C:T	43715305	NA,T	NA,C	NA,1	NA,-inf	NA,inf	NA,0.744586	0.000319182	0.000637828
3	chr22:44120223:A:C	44120223	NA,C	NA,A	NA,1	NA,inf	NA,inf	NA,0.666794	0.000318917	0.000637391
3	chr22:43678386:T:C	43678386	NA,C	NA,T	NA,1	NA,-inf	NA,inf	NA,0.74995	0.000318865	0.000637171
3	chr22:44224865:A:G	44224865	G,G	A,A	1,1	inf,inf	inf,inf	0.535809,0.398688	0.000318566	0.000636339
3	chr22:44159584:G:A	44159584	A,NA	G,NA	1,NA	inf,NA	inf,NA	0.864953,NA	0.000317858	0.000635188
3	chr22:43894647:G:A	43894647	NA,A	NA,G	NA,1	NA,-inf	NA,inf	NA,0.506004	0.000317842	0.000635286
3	chr22:43449840:C:T	43449840	NA,T	NA,C	NA,1	NA,-inf	NA,inf	NA,0.759338	0.000317473	0.000634386
3	chr22:44145530:C:T	44145530	NA,T	NA,C	NA,1	NA,inf	NA,inf	NA,0.678404	0.000316355	0.000632347
3	chr22:44146141:A:G	44146141	NA,G	NA,A	NA,1	NA,inf	NA,inf	NA,0.70587	0.000316148	0.000631826
3	chr22:43766607:C:T	43766607	NA,T	NA,C	NA,1	NA,-inf	NA,inf	NA,0.741067	0.000315904	0.000631275
3	chr22:44266366:G:A	44266366	NA,A	NA,G	NA,1	NA,-inf	NA,inf	NA,0.735688	0.000314789	0.000628924
3	chr22:44100525:A:C	44100525	C,C	A,A	1,1	-inf,-inf	inf,inf	0.073796,1.92987	0.000314139	0.00062768
3	chr22:44102656:A:G	44102656	NA,G	NA,A	NA,1	NA,-inf	NA,inf	NA,0.843376	0.000312854	0.000625103
3	chr22:43478932:C:T	43478932	T,NA	C,NA	1,NA	inf,NA	inf,NA	1.32731,NA	0.000311656	0.000622821
3	chr22:44020111:T:C	44020111	NA,C	NA,T	NA,1	NA,-inf	NA,inf	NA,0.527898	0.000311234	0.00062192
3	chr22:44176369:G:A	44176369	NA,A	NA,G	NA,1	NA,inf	NA,inf	NA,0.723652	0.000311077	0.00062173
3	chr22:44379831:AAG:A	44379831	NA,A	NA,AAG	NA,1	NA,inf	NA,inf	NA,0.701227	0.000311022	0.000621733
3	chr22:44229722:T:C	44229722	NA,C	NA,T	NA,1	NA,inf	NA,inf	NA,0.656163	0.000310736	0.000621061
3	chr22:44285889:G:A	44285889	NA,A	NA,G	NA,1	NA,inf	NA,inf	NA,0.652615	0.000310472	0.000620596
3	chr22:43555961:G:A	43555961	NA,A	NA,G	NA,1	NA,inf	NA,inf	NA,0.773583	0.000309646	0.000618915
3	chr22:44321254:C:T	44321254	NA,T	NA,C	NA,1	NA,inf	NA,inf	NA,0.683353	0.000309216	0.000618057
3	chr22:44221854:C:T	44221854	NA,T	NA,C	NA,1	NA,inf	NA,inf	NA,0.669806	0.000309206	0.000617931
3	chr22:43506162:C:T	43506162	NA,T	NA,C	NA,1	NA,inf	NA,inf	NA,0.636614	0.000308981	0.000617489
3	chr22:44361025:C:T	44361025	NA,T	NA,C	NA,1	NA,inf	NA,inf	NA,0.684033	0.000308954	0.000617586
3	chr22:43966907:A:G	43966907	NA,G	NA,A	NA,1	NA,inf	NA,inf	NA,0.521681	0.000308606	0.000616812
3	chr22:44230277:A:G	44230277	NA,G	NA,A	NA,1	NA,-inf	NA,inf	NA,0.704983	0.000308361	0.000616202
3	chr22:43434195:G:C	43434195	NA,C	NA,G	NA,1	NA,-inf	NA,inf	NA,0.708682	0.000308341	0.00061617
3	chr22:44364852:C:T	44364852	T,T	C,C	1,1	inf,-inf	inf,inf	0.732987,1.02427	0.000308281	0.000616088
3	chr22:43921871:T:C	43921871	NA,C	NA,T	NA,1	NA,inf	NA,inf	NA,0.617646	0.000306726	0.000613105
3	chr22:43905040:A:G	43905040	NA,G	NA,A	NA,1	NA,inf	NA,inf	NA,0.689628	0.000306724	0.000613115
3	chr22:44008652:G:A	44008652	NA,A	NA,G	NA,1	NA,inf	NA,inf	NA,0.613809	0.000306602	0.000612751
3	chr22:43530845:T:C	43530845	NA,C	NA,T	NA,1	NA,-inf	NA,inf	NA,0.728178	0.000306527	0.000612495
3	chr22:44349787:CACTT:C	44349787	NA,C	NA,CACTT	NA,1	NA,-inf	NA,inf	NA,0.745021	0.000306523	0.000612463
3	chr22:44212577:A:C	44212577	C,C	A,A	1,1	inf,-inf	inf,inf	1.89502,0.09966	0.000305584	0.000610579
3	chr22:44426207:C:T	44426207	NA,T	NA,C	NA,1	NA,inf	NA,inf	NA,0.741039	0.000305581	0.000611503
3	chr22:44139746:C:T	44139746	NA,T	NA,C	NA,1	NA,-inf	NA,inf	NA,0.705754	0.000305191	0.000609875
3	chr22:44094446:G:T	44094446	NA,T	NA,G	NA,1	NA,-inf	NA,inf	NA,0.717735	0.000304996	0.000609393
3	chr22:44255993:C:T	44255993	NA,T	NA,C	NA,1	NA,inf	NA,inf	NA,0.673216	0.000304746	0.000609118
3	chr22:43485163:A:G	43485163	NA,G	NA,A	NA,1	NA,inf	NA,inf	NA,0.606332	0.000304671	0.000608876
3	chr22:43511098:G:A	43511098	NA,A	NA,G	NA,1	NA,inf	NA,inf	NA,0.634508	0.00030441	0.000608365
3	chr22:44289705:C:T	44289705	NA,T	NA,C	NA,1	NA,-inf	NA,inf	NA,0.673925	0.000304275	0.000608108
3	chr22:44082157:G:T	44082157	NA,T	NA,G	NA,1	NA,-inf	NA,inf	NA,0.755634	0.000304002	0.000607523
3	chr22:44147236:G:A	44147236	NA,A	NA,G	NA,1	NA,-inf	NA,inf	NA,0.716435	0.000303702	0.00060691
3	chr22:43528285:G:A	43528285	A,A	G,G	1,1	-inf,inf	inf,inf	2.53837,0.730586	0.000303638	0.000606767
3	chr22:44143805:G:A	44143805	A,NA	G,NA	1,NA	-inf,NA	inf,NA	1.64752,NA	0.000303376	0.000606265
3	chr22:43598189:C:T	43598189	T,T	C,C	1,1	-inf,inf	inf,inf	2.71272,0.501723	0.000303005	0.000605419
3	chr22:44012103:G:T	44012103	NA,T	NA,G	NA,1	NA,-inf	NA,inf	NA,0.680383	0.000302748	0.000604949
3	chr22:44252921:G:A	44252921	NA,A	NA,G	NA,1	NA,inf	NA,inf	NA,0.654798	0.000302428	0.000604453
3	chr22:44272137:AG:A	44272137	NA,A	NA,AG	NA,1	NA,-inf	NA,inf	NA,0.704006	0.000302286	0.000604102
3	chr22:43591325:T:C	43591325	NA,C	NA,T	NA,1	NA,inf	NA,inf	NA,0.750536	0.000301762	0.000603152
3	chr22:43563109:C:T	43563109	NA,T	NA,C	NA,1	NA,-inf	NA,inf	NA,0.70431	0.000301381	0.000602242
3	chr22:44181197:C:T	44181197	NA,T	NA,C	NA,1	NA,inf	NA,inf	NA,0.676314	0.00030056	0.000600809
3	chr22:44006562:T:G	44006562	NA,G	NA,T	NA,1	NA,inf	NA,inf	NA,0.600156	0.000300045	0.000599648
3	chr22:44006950:T:A	44006950	NA,A	NA,T	NA,1	NA,inf	NA,inf	NA,0.599695	0.000299822	0.000599203
3	chr22:44027172:G:A	44027172	NA,A	NA,G	NA,1	NA,inf	NA,inf	NA,0.654029	0.000299493	0.00059858
3	chr22:43885500:T:C	43885500	C,C	T,T	1,1	inf,-inf	inf,inf	1.55484,1.30544	0.000299176	0.000597979
3	chr22:44177772:A:G	44177772	NA,G	NA,A	NA,1	NA,inf	NA,inf	NA,0.67553	0.000298923	0.000597541
3	chr22:43591835:T:C	43591835	NA,C	NA,T	NA,1	NA,-inf	NA,inf	NA,0.693695	0.000298906	0.000597294
3	chr22:44219832:C:G	44219832	NA,G	NA,C	NA,1	NA,inf	NA,inf	NA,0.673588	0.000298828	0.000597248
3	chr22:44202812:G:A	44202812	A,A	G,G	1,1	inf,-inf	inf,inf	2.27123,0.253869	0.000298711	0.000596876
3	chr22:43613706:G:A	43613706	NA,A	NA,G	NA,1	NA,-inf	NA,inf	NA,0.712815	0.000298652	0.000596794
3	chr22:44023939:A:G	44023939	NA,G	NA,A	NA,1	NA,inf	NA,inf	NA,0.710194	0.000297678	0.000594979
3	chr22:44298111:T:G	44298111	NA,G	NA,T	NA,1	NA,inf	NA,inf	NA,0.651157	0.000297622	0.000594856
3	chr22:43477169:C:T	43477169	NA,T	NA,C	NA,1	NA,-inf	NA,inf	NA,0.71357	0.000296877	0.00059324
3	chr22:44016446:G:T	44016446	NA,T	NA,G	NA,1	NA,inf	NA,inf	NA,0.586688	0.000296759	0.000593124
3	chr22:44099002:A:G	44099002	NA,G	NA,A	NA,1	NA,inf	NA,inf	NA,0.586725	0.000296539	0.000592763
3	chr22:44271081:C:T	44271081	NA,T	NA,C	NA,1	NA,-inf	NA,inf	NA,0.671346	0.000296298	0.000592117
3	chr22:44383018:G:T	44383018	NA,T	NA,G	NA,1	NA,-inf	NA,inf	NA,0.674085	0.0002959	0.000591365
3	chr22:44246974:T:C	44246974	NA,C	NA,T	NA,1	NA,-inf	NA,inf	NA,0.708854	0.000295737	0.000590988
3	chr22:44023664:G:C	44023664	NA,C	NA,G	NA,1	NA,inf	NA,inf	NA,0.704972	0.000295488	0.000590602
3	chr22:44140719:A:G	44140719	NA,G	NA,A	NA,1	NA,-inf	NA,inf	NA,0.714469	0.000295441	0.00059037
3	chr22:43469133:C:T	43469133	NA,T	NA,C	NA,1	NA,inf	NA,inf	NA,0.619213	0.000295317	0.00059024
3	chr22:43988545:G:A	43988545	NA,A	NA,G	NA,1	NA,inf	NA,inf	NA,0.579235	0.000295289	0.000590173
3	chr22:44286959:AGTGTCCGGCCT:A	44286959	NA,A	NA,AGTGTCCGGCCT	NA,1	NA,inf	NA,inf	NA,0.624095	0.000294939	0.000589504
3	chr22:44203776:G:A	44203776	A,A	G,G	1,1	inf,-inf	inf,inf	2.26275,0.257382	0.000294528	0.000588519
3	chr22:44387572:C:T	44387572	NA,T	NA,C	NA,1	NA,-inf	NA,inf	NA,0.724385	0.00029397	0.000587448
3	chr22:44271835:A:T	44271835	NA,T	NA,A	NA,1	NA,-inf	NA,inf	NA,0.663727	0.000293252	0.000585927
3	chr22:43450629:A:G	43450629	NA,G	NA,A	NA,1	NA,-inf	NA,inf	NA,0.701512	0.000292477	0.000584453
3	chr22:44070023:G:A	44070023	NA,A	NA,G	NA,1	NA,-inf	NA,inf	NA,0.758852	0.000291039	0.000581598
3	chr22:43751421:C:T	43751421	NA,T	NA,C	NA,1	NA,-inf	NA,inf	NA,0.686984	0.000290819	0.000581149
3	chr22:44423902:C:A	44423902	NA,A	NA,C	NA,1	NA,inf	NA,inf	NA,0.661655	0.000289184	0.000578097
3	chr22:44417110:G:A	44417110	NA,A	NA,G	NA,1	NA,inf	NA,inf	NA,0.632923	0.000288887	0.000576988
3	chr22:43665156:C:T	43665156	NA,T	NA,C	NA,1	NA,-inf	NA,inf	NA,0.654671	0.000288572	0.000576646
3	chr22:43662477:T:C	43662477	NA,C	NA,T	NA,1	NA,-inf	NA,inf	NA,0.674509	0.00028849	0.000576497
3	chr22:44313588:C:T	44313588	NA,T	NA,C	NA,1	NA,-inf	NA,inf	NA,0.65142	0.000288188	0.000575854
3	chr22:44187985:G:A	44187985	NA,A	NA,G	NA,1	NA,inf	NA,inf	NA,0.62221	0.000287634	0.000574807
3	chr22:44216882:G:A	44216882	A,A	G,G	1,1	inf,-inf	inf,inf	1.87023,0.00993578	0.000287359	0.000574146
3	chr22:44187899:C:T	44187899	NA,T	NA,C	NA,1	NA,inf	NA,inf	NA,0.621895	0.00028734	0.000574224
3	chr22:43726049:T:A	43726049	NA,A	NA,T	NA,1	NA,inf	NA,inf	NA,0.587489	0.00028715	0.000573937
3	chr22:43711591:G:A	43711591	NA,A	NA,G	NA,1	NA,-inf	NA,inf	NA,0.653592	0.000287084	0.000573668
3	chr22:44020344:T:C	44020344	NA,C	NA,T	NA,1	NA,-inf	NA,inf	NA,0.479028	0.000286761	0.000573028
3	chr22:43588697:C:T	43588697	NA,T	NA,C	NA,1	NA,-inf	NA,inf	NA,0.664743	0.000286452	0.000572411
3	chr22:44177152:C:G	44177152	NA,G	NA,C	NA,1	NA,inf	NA,inf	NA,0.651064	0.00028643	0.000572575
3	chr22:44269641:AAAC:A	44269641	NA,A	NA,AAAC	NA,1	NA,-inf	NA,inf	NA,0.646395	0.00028619	0.000571817
3	chr22:43886396:A:G	43886396	G,G	A,A	1,1	inf,-inf	inf,inf	1.45684,1.34379	0.000286093	0.000571837
3	chr22:44009521:A:G	44009521	NA,G	NA,A	NA,1	NA,-inf	NA,inf	NA,0.645109	0.000286016	0.000571524
3	chr22:44359431:G:C	44359431	C,C	G,G	1,1	-inf,inf	inf,inf	1.19109,0.836367	0.000285635	0.000570846
3	chr22:44188211:G:A	44188211	NA,A	NA,G	NA,1	NA,inf	NA,inf	NA,0.617519	0.00028558	0.000570701
3	chr22:43511167:C:T	43511167	NA,T	NA,C	NA,1	NA,inf	NA,inf	NA,0.545928	0.000285486	0.000570561
3	chr22:43955966:A:G	43955966	NA,G	NA,A	NA,1	NA,-inf	NA,inf	NA,0.61782	0.000285476	0.00057048
3	chr22:44169454:C:T	44169454	T,NA	C,NA	1,NA	-inf,NA	inf,NA	0.951709,NA	0.000285241	0.000569997
3	chr22:44101887:C:T	44101887	T,T	C,C	1,1	inf,-inf	inf,inf	0.117645,2.0525	0.000285167	0.00056978
3	chr22:44200863:C:A	44200863	A,A	C,C	1,1	inf,-inf	inf,inf	2.29307,0.081215	0.000285057	0.000569594
3	chr22:44038728:G:T	44038728	NA,T	NA,G	NA,1	NA,inf	NA,inf	NA,0.600794	0.000285019	0.000569669
3	chr22:43589696:G:A	43589696	A,A	G,G	1,1	-inf,inf	inf,inf	2.97893,0.109945	0.000284715	0.000568865
3	chr22:44123172:A:G	44123172	NA,G	NA,A	NA,1	NA,-inf	NA,inf	NA,0.736517	0.000284646	0.000568693
3	chr22:44312851:T:C	44312851	NA,C	NA,T	NA,1	NA,inf	NA,inf	NA,0.621352	0.00028441	0.000568399
3	chr22:43587592:G:A	43587592	NA,A	NA,G	NA,1	NA,-inf	NA,inf	NA,0.671594	0.000284289	0.000568109
3	chr22:43682129:C:T	43682129	NA,T	NA,C	NA,1	NA,-inf	NA,inf	NA,0.39674	0.000283876	0.000567306
3	chr22:44120617:G:A	44120617	NA,A	NA,G	NA,1	NA,-inf	NA,inf	NA,0.737453	0.000283474	0.000566353
3	chr22:44242892:C:T	44242892	NA,T	NA,C	NA,1	NA,inf	NA,inf	NA,0.634745	0.000282795	0.000565175
3	chr22:43897885:C:T	43897885	NA,T	NA,C	NA,1	NA,-inf	NA,inf	NA,0.597999	0.000282765	0.000565097
3	chr22:44118284:G:A	44118284	NA,A	NA,G	NA,1	NA,inf	NA,inf	NA,0.64304	0.000282569	0.00056472
3	chr22:43459632:T:C	43459632	NA,C	NA,T	NA,1	NA,inf	NA,inf	NA,0.600208	0.000282563	0.000564733
3	chr22:43868337:G:T	43868337	T,T	G,G	1,1	inf,-inf	inf,inf	1.57585,1.37667	0.000282434	0.000564651
3	chr22:44416255:G:A	44416255	NA,A	NA,G	NA,1	NA,-inf	NA,inf	NA,0.641952	0.000282329	0.000564424
3	chr22:43636008:T:A	43636008	NA,A	NA,T	NA,1	NA,inf	NA,inf	NA,0.576784	0.000282192	0.000563961
3	chr22:43515569:A:T	43515569	NA,T	NA,A	NA,1	NA,inf	NA,inf	NA,0.53283	0.000281251	0.000562099
3	chr22:43573836:A:G	43573836	NA,G	NA,A	NA,1	NA,-inf	NA,inf	NA,0.662175	0.00028015	0.000559839
3	chr22:44141192:G:A	44141192	NA,A	NA,G	NA,1	NA,-inf	NA,inf	NA,0.678558	0.000280007	0.000559534
3	chr22:44087529:A:AGAT	44087529	NA,AGAT	NA,A	NA,1	NA,-inf	NA,inf	NA,0.655386	0.000279634	0.000558798
3	chr22:43717057:T:C	43717057	NA,C	NA,T	NA,1	NA,-inf	NA,inf	NA,0.661195	0.000279624	0.000558767
3	chr22:43647664:G:C	43647664	C,NA	G,NA	1,NA	inf,NA	inf,NA	0.95885,NA	0.000279147	0.00055787
3	chr22:43575468:A:G	43575468	NA,G	NA,A	NA,1	NA,-inf	NA,inf	NA,0.658974	0.000278822	0.000557185
3	chr22:43545794:G:A	43545794	A,A	G,G	1,1	-inf,inf	inf,inf	2.81196,0.342578	0.000278314	0.000556083
3	chr22:43895087:G:A	43895087	NA,A	NA,G	NA,1	NA,inf	NA,inf	NA,0.557073	0.000277928	0.000555466
3	chr22:43448787:G:C	43448787	NA,C	NA,G	NA,1	NA,-inf	NA,inf	NA,0.655695	0.000277725	0.000554984
3	chr22:44166034:G:A	44166034	A,NA	G,NA	1,NA	-inf,NA	inf,NA	1.26186,NA	0.000277351	0.000554245
3	chr22:43911737:C:T	43911737	NA,T	NA,C	NA,1	NA,-inf	NA,inf	NA,0.664865	0.00027732	0.000554177
3	chr22:43791672:G:A	43791672	NA,A	NA,G	NA,1	NA,inf	NA,inf	NA,0.579376	0.000277167	0.000553923
3	chr22:43861651:G:A	43861651	NA,A	NA,G	NA,1	NA,-inf	NA,inf	NA,0.378353	0.000277088	0.00055375
3	chr22:43631669:T:C	43631669	NA,C	NA,T	NA,1	NA,inf	NA,inf	NA,0.715597	0.000276822	0.000553264
3	chr22:44139611:C:T	44139611	NA,T	NA,C	NA,1	NA,-inf	NA,inf	NA,0.668106	0.000276494	0.000552518
3	chr22:43488661:TCTAATTTTCAA:T	43488661	NA,T	NA,TCTAATTTTCAA	NA,1	NA,-inf	NA,inf	NA,0.683826	0.000276337	0.000552185
3	chr22:43482896:C:G	43482896	NA,G	NA,C	NA,1	NA,inf	NA,inf	NA,0.534605	0.000276092	0.000551796
3	chr22:44248110:A:C	44248110	NA,C	NA,A	NA,1	NA,-inf	NA,inf	NA,0.629308	0.000276011	0.000551551
3	chr22:44318114:G:A	44318114	NA,A	NA,G	NA,1	NA,inf	NA,inf	NA,0.590436	0.000275919	0.000551434
3	chr22:44397039:C:T	44397039	NA,T	NA,C	NA,1	NA,inf	NA,inf	NA,0.5919	0.000274926	0.000549486
3	chr22:43489342:C:A	43489342	NA,A	NA,C	NA,1	NA,inf	NA,inf	NA,0.542127	0.000274534	0.00054866
3	chr22:43584381:T:C	43584381	NA,C	NA,T	NA,1	NA,-inf	NA,inf	NA,0.630109	0.000274477	0.000548499
3	chr22:44351148:G:T	44351148	NA,T	NA,G	NA,1	NA,inf	NA,inf	NA,0.595554	0.000274085	0.000547773
3	chr22:44216775:G:C	44216775	C,C	G,G	1,1	inf,inf	inf,inf	1.17728,0.261422	0.000273888	0.000547132
3	chr22:44055158:A:G	44055158	NA,G	NA,A	NA,1	NA,inf	NA,inf	NA,0.586108	0.000273777	0.0005472
3	chr22:44215518:T:C	44215518	NA,C	NA,T	NA,1	NA,inf	NA,inf	NA,0.580291	0.000273623	0.000546909
3	chr22:44107126:G:C	44107126	NA,C	NA,G	NA,1	NA,inf	NA,inf	NA,0.56367	0.000273218	0.000546071
3	chr22:43983872:G:A	43983872	NA,A	NA,G	NA,1	NA,inf	NA,inf	NA,0.543034	0.000273107	0.000545825
3	chr22:44266205:A:T	44266205	NA,T	NA,A	NA,1	NA,inf	NA,inf	NA,0.638381	0.000272971	0.000545549
3	chr22:43456882:C:T	43456882	NA,T	NA,C	NA,1	NA,-inf	NA,inf	NA,0.653543	0.000272585	0.000544716
3	chr22:44231036:T:G	44231036	NA,G	NA,T	NA,1	NA,inf	NA,inf	NA,0.608514	0.000272071	0.000543748
3	chr22:43700204:T:G	43700204	NA,G	NA,T	NA,1	NA,inf	NA,inf	NA,0.548765	0.000271176	0.00054201
3	chr22:44135311:T:C	44135311	NA,C	NA,T	NA,1	NA,inf	NA,inf	NA,0.582353	0.000271147	0.000541913
3	chr22:44258827:T:C	44258827	NA,C	NA,T	NA,1	NA,inf	NA,inf	NA,0.643597	0.000270879	0.000541354
3	chr22:43840777:T:C	43840777	NA,C	NA,T	NA,1	NA,-inf	NA,inf	NA,0.644041	0.000270705	0.000540981
3	chr22:44019702:G:A	44019702	NA,A	NA,G	NA,1	NA,-inf	NA,inf	NA,0.445261	0.000270661	0.000540861
3	chr22:44019551:T:C	44019551	NA,C	NA,T	NA,1	NA,-inf	NA,inf	NA,0.444975	0.000270527	0.000540594
3	chr22:44019836:A:G	44019836	NA,G	NA,A	NA,1	NA,-inf	NA,inf	NA,0.444877	0.000270488	0.000540516
3	chr22:44019883:C:T	44019883	NA,T	NA,C	NA,1	NA,-inf	NA,inf	NA,0.444877	0.000270488	0.000540516
3	chr22:44231965:G:A	44231965	A,NA	G,NA	1,NA	-inf,NA	inf,NA	1.48146,NA	0.000270084	0.000539739
3	chr22:43856654:G:A	43856654	NA,A	NA,G	NA,1	NA,-inf	NA,inf	NA,0.642335	0.000270034	0.00053964
3	chr22:44160846:G:A	44160846	NA,A	NA,G	NA,1	NA,inf	NA,inf	NA,0.57191	0.00026998	0.000539595
3	chr22:44276824:C:T	44276824	NA,T	NA,C	NA,1	NA,-inf	NA,inf	NA,0.611719	0.000269927	0.000539391
3	chr22:44191628:A:G	44191628	NA,G	NA,A	NA,1	NA,inf	NA,inf	NA,0.580175	0.000269764	0.00053917
3	chr22:44170327:G:A	44170327	NA,A	NA,G	NA,1	NA,inf	NA,inf	NA,0.611326	0.000269493	0.000538609
3	chr22:44423598:G:T	44423598	NA,T	NA,G	NA,1	NA,inf	NA,inf	NA,0.595518	0.000269352	0.000538647
3	chr22:44019481:A:G	44019481	NA,G	NA,A	NA,1	NA,-inf	NA,inf	NA,0.441817	0.000269157	0.000537855
3	chr22:44315382:G:A	44315382	A,A	G,G	1,1	-inf,inf	inf,inf	2.27493,0.024472	0.000268879	0.00053733
3	chr22:44176953:A:C	44176953	NA,C	NA,A	NA,1	NA,inf	NA,inf	NA,0.600396	0.000268291	0.000536305
3	chr22:44344692:C:T	44344692	T,T	C,C	1,1	-inf,inf	inf,inf	0.544907,1.73386	0.000268227	0.000536069
3	chr22:44019938:G:A	44019938	NA,A	NA,G	NA,1	NA,-inf	NA,inf	NA,0.438007	0.000267798	0.000535138
3	chr22:44302474:C:T	44302474	NA,T	NA,C	NA,1	NA,inf	NA,inf	NA,0.614216	0.000267533	0.000534674
3	chr22:44155505:C:T	44155505	NA,T	NA,C	NA,1	NA,inf	NA,inf	NA,0.579893	0.000267108	0.000533825
3	chr22:43884621:A:G	43884621	G,G	A,A	1,1	inf,-inf	inf,inf	1.46385,1.29968	0.000267047	0.000533776
3	chr22:43594647:A:G	43594647	NA,G	NA,A	NA,1	NA,-inf	NA,inf	NA,0.628593	0.000266918	0.000533399
3	chr22:44198255:A:G	44198255	NA,G	NA,A	NA,1	NA,inf	NA,inf	NA,0.633039	0.000266783	0.000532985
3	chr22:43996049:G:A	43996049	NA,A	NA,G	NA,1	NA,inf	NA,inf	NA,0.496629	0.000266496	0.000532623
3	chr22:43430650:T:C	43430650	NA,C	NA,T	NA,1	NA,-inf	NA,inf	NA,0.605115	0.000266344	0.000532247
3	chr22:43596172:A:G	43596172	NA,G	NA,A	NA,1	NA,-inf	NA,inf	NA,0.626181	0.000265978	0.000531522
3	chr22:44283241:G:A	44283241	NA,A	NA,G	NA,1	NA,inf	NA,inf	NA,0.547641	0.000265309	0.000530334
3	chr22:44189498:GCAAA:G	44189498	NA,G	NA,GCAAA	NA,1	NA,inf	NA,inf	NA,0.616674	0.000264571	0.000528744
3	chr22:43630684:G:A	43630684	A,A	G,G	1,1	inf,inf	inf,inf	0.295538,1.96983	0.000264461	0.00052832
3	chr22:43887140:C:T	43887140	T,T	C,C	1,1	inf,-inf	inf,inf	1.44734,1.30824	0.000264049	0.00052778
3	chr22:43504839:T:C	43504839	NA,C	NA,T	NA,1	NA,inf	NA,inf	NA,0.525969	0.000264016	0.000527634
3	chr22:43575177:G:T	43575177	NA,T	NA,G	NA,1	NA,-inf	NA,inf	NA,0.618873	0.000263666	0.000526906
3	chr22:44297021:A:G	44297021	NA,G	NA,A	NA,1	NA,inf	NA,inf	NA,0.572528	0.00026355	0.000526733
3	chr22:43485011:G:A	43485011	NA,A	NA,G	NA,1	NA,inf	NA,inf	NA,0.553462	0.00026352	0.000526693
3	chr22:43486768:T:C	43486768	NA,C	NA,T	NA,1	NA,inf	NA,inf	NA,0.514089	0.000263191	0.000525992
3	chr22:43806118:A:T	43806118	NA,T	NA,A	NA,1	NA,-inf	NA,inf	NA,0.589267	0.000263137	0.000525827
3	chr22:43826244:G:T	43826244	NA,T	NA,G	NA,1	NA,inf	NA,inf	NA,0.716114	0.000263018	0.000525717
3	chr22:44425214:C:A	44425214	A,A	C,C	1,1	inf,-inf	inf,inf	0.387647,1.50347	0.000262979	0.000525795
3	chr22:43647507:C:T	43647507	NA,T	NA,C	NA,1	NA,inf	NA,inf	NA,0.554187	0.000262969	0.000525578
3	chr22:43983171:G:A	43983171	NA,A	NA,G	NA,1	NA,inf	NA,inf	NA,0.497145	0.000262966	0.000525574
3	chr22:43945311:C:G	43945311	NA,G	NA,C	NA,1	NA,inf	NA,inf	NA,0.51542	0.000262792	0.00052521
3	chr22:44186455:G:A	44186455	NA,A	NA,G	NA,1	NA,inf	NA,inf	NA,0.562163	0.000262764	0.000525188
3	chr22:44318433:A:G	44318433	NA,G	NA,A	NA,1	NA,inf	NA,inf	NA,0.58976	0.000262539	0.000524632
3	chr22:43476096:T:C	43476096	NA,C	NA,T	NA,1	NA,-inf	NA,inf	NA,0.6465	0.000262277	0.000524089
3	chr22:43705470:T:C	43705470	NA,C	NA,T	NA,1	NA,inf	NA,inf	NA,0.526281	0.000261368	0.000522409
3	chr22:43673453:A:C	43673453	NA,C	NA,A	NA,1	NA,inf	NA,inf	NA,0.519778	0.000261318	0.000522229
3	chr22:43671085:G:T	43671085	NA,T	NA,G	NA,1	NA,inf	NA,inf	NA,0.61153	0.000260976	0.000521567
3	chr22:44350576:G:A	44350576	NA,A	NA,G	NA,1	NA,-inf	NA,inf	NA,0.642515	0.000260679	0.000520854
3	chr22:44229065:ATTAAG:A	44229065	NA,A	NA,ATTAAG	NA,1	NA,-inf	NA,inf	NA,0.576062	0.000260596	0.000520819
3	chr22:43504260:A:G	43504260	NA,G	NA,A	NA,1	NA,inf	NA,inf	NA,0.589649	0.000260451	0.000520559
3	chr22:43431610:G:C	43431610	NA,C	NA,G	NA,1	NA,-inf	NA,inf	NA,0.590404	0.000260449	0.000520471
3	chr22:44070108:C:T	44070108	NA,T	NA,C	NA,1	NA,inf	NA,inf	NA,0.547069	0.000260389	0.000520417
3	chr22:44276524:AGAGAAG:A	44276524	NA,A	NA,AGAGAAG	NA,1	NA,inf	NA,inf	NA,0.570341	0.000260156	0.00051999
3	chr22:43725985:A:C	43725985	NA,C	NA,A	NA,1	NA,-inf	NA,inf	NA,0.587163	0.000260037	0.000519624
3	chr22:44133346:C:T	44133346	NA,T	NA,C	NA,1	NA,inf	NA,inf	NA,0.606833	0.000260032	0.000519736
3	chr22:43432045:G:C	43432045	NA,C	NA,G	NA,1	NA,-inf	NA,inf	NA,0.589153	0.000259981	0.000519535
3	chr22:44416488:C:T	44416488	NA,T	NA,C	NA,1	NA,-inf	NA,inf	NA,0.585977	0.000259783	0.000519348
3	chr22:44270741:C:A	44270741	NA,A	NA,C	NA,1	NA,inf	NA,inf	NA,0.536951	0.000259619	0.000518817
3	chr22:44259050:AGAAC:A	44259050	NA,A	NA,AGAAC	NA,1	NA,inf	NA,inf	NA,0.545528	0.000259478	0.000518626
3	chr22:43720214:G:T	43720214	NA,T	NA,G	NA,1	NA,-inf	NA,inf	NA,0.581697	0.000259404	0.000518368
3	chr22:44218437:C:G	44218437	NA,G	NA,C	NA,1	NA,inf	NA,inf	NA,0.543584	0.00025912	0.000517871
3	chr22:43885193:T:C	43885193	C,C	T,T	1,1	inf,-inf	inf,inf	1.49344,1.26153	0.000258749	0.000517191
3	chr22:44412762:G:A	44412762	NA,A	NA,G	NA,1	NA,inf	NA,inf	NA,0.565421	0.0002586	0.000517249
3	chr22:43508291:T:G	43508291	NA,G	NA,T	NA,1	NA,inf	NA,inf	NA,0.504432	0.000258511	0.00051674
3	chr22:43526996:C:T	43526996	T,T	C,C	1,1	-inf,-inf	inf,inf	0.154213,1.89672	0.000258376	0.000516356
3	chr22:44027297:T:C	44027297	NA,C	NA,T	NA,1	NA,inf	NA,inf	NA,0.528587	0.000258289	0.00051624
3	chr22:44259049:G:C	44259049	NA,C	NA,G	NA,1	NA,inf	NA,inf	NA,0.539053	0.000257457	0.000514587
3	chr22:44146031:T:C	44146031	NA,C	NA,T	NA,1	NA,inf	NA,inf	NA,0.570213	0.000257382	0.00051439
3	chr22:43949117:C:T	43949117	NA,T	NA,C	NA,1	NA,inf	NA,inf	NA,0.51291	0.000257057	0.00051374
3	chr22:44050158:A:G	44050158	NA,G	NA,A	NA,1	NA,inf	NA,inf	NA,0.593674	0.000256644	0.000512989
3	chr22:43946514:T:A	43946514	NA,A	NA,T	NA,1	NA,inf	NA,inf	NA,0.489743	0.000255868	0.000511399
3	chr22:43737833:TCA:T	43737833	T,NA	TCA,NA	1,NA	inf,NA	inf,NA	0.574043,NA	0.000255766	0.000511104
3	chr22:44366819:G:A	44366819	NA,A	NA,G	NA,1	NA,inf	NA,inf	NA,0.559798	0.000255426	0.000510612
3	chr22:43852330:G:A	43852330	NA,A	NA,G	NA,1	NA,-inf	NA,inf	NA,0.612525	0.000255182	0.000509953
3	chr22:43852331:C:G	43852331	NA,G	NA,C	NA,1	NA,-inf	NA,inf	NA,0.611912	0.00025495	0.000509489
3	chr22:44123347:G:T	44123347	NA,T	NA,G	NA,1	NA,-inf	NA,inf	NA,0.595925	0.000254575	0.000508711
3	chr22:44116057:T:C	44116057	NA,C	NA,T	NA,1	NA,-inf	NA,inf	NA,0.552743	0.000254485	0.000508523
3	chr22:44050251:C:T	44050251	NA,T	NA,C	NA,1	NA,inf	NA,inf	NA,0.58912	0.000254066	0.000507833
3	chr22:43800469:G:A	43800469	NA,A	NA,G	NA,1	NA,inf	NA,inf	NA,0.671158	0.000253512	0.000506712
3	chr22:44279874:C:G	44279874	NA,G	NA,C	NA,1	NA,-inf	NA,inf	NA,0.561797	0.000253341	0.000506251
3	chr22:43852597:C:T	43852597	NA,T	NA,C	NA,1	NA,inf	NA,inf	NA,0.597377	0.000253268	0.000506218
3	chr22:44292577:G:C	44292577	NA,C	NA,G	NA,1	NA,inf	NA,inf	NA,0.544397	0.000253064	0.000505781
3	chr22:44225177:G:A	44225177	A,A	G,G	1,1	inf,-inf	inf,inf	0.272557,1.60145	0.000252956	0.000505787
3	chr22:44393328:C:G	44393328	NA,G	NA,C	NA,1	NA,-inf	NA,inf	NA,0.560851	0.000252774	0.000505072
3	chr22:43804780:C:G	43804780	NA,G	NA,C	NA,1	NA,inf	NA,inf	NA,0.669559	0.000252433	0.000504557
3	chr22:43444163:G:A	43444163	NA,A	NA,G	NA,1	NA,-inf	NA,inf	NA,0.596083	0.000252168	0.000503944
3	chr22:43621438:A:T	43621438	T,T	A,A	1,1	-inf,inf	inf,inf	2.61123,0.476274	0.000251912	0.000503347
3	chr22:44414637:C:T	44414637	NA,T	NA,C	NA,1	NA,inf	NA,inf	NA,0.571133	0.000251507	0.000503213
3	chr22:43997880:C:T	43997880	NA,T	NA,C	NA,1	NA,inf	NA,inf	NA,0.459483	0.000251282	0.000502217
3	chr22:44120115:C:A	44120115	NA,A	NA,C	NA,1	NA,inf	NA,inf	NA,0.522199	0.00025126	0.000502176
3	chr22:44155787:T:C	44155787	NA,C	NA,T	NA,1	NA,inf	NA,inf	NA,0.557383	0.000250996	0.000501634
3	chr22:44296013:T:C	44296013	NA,C	NA,T	NA,1	NA,-inf	NA,inf	NA,0.576202	0.00025081	0.000501201
3	chr22:44149626:G:A	44149626	NA,A	NA,G	NA,1	NA,inf	NA,inf	NA,0.537357	0.000250665	0.000501047
3	chr22:43655295:A:G	43655295	NA,G	NA,A	NA,1	NA,inf	NA,inf	NA,0.517111	0.000250511	0.000500683
3	chr22:43885281:C:T	43885281	T,T	C,C	1,1	inf,-inf	inf,inf	1.48844,1.24725	0.000250207	0.000500118
3	chr22:43962361:G:A	43962361	NA,A	NA,G	NA,1	NA,inf	NA,inf	NA,0.487763	0.000249786	0.000499202
3	chr22:43547095:G:A	43547095	NA,A	NA,G	NA,1	NA,inf	NA,inf	NA,0.505458	0.000249659	0.000498957
3	chr22:43560267:T:C	43560267	NA,C	NA,T	NA,1	NA,-inf	NA,inf	NA,0.578446	0.000249619	0.00049883
3	chr22:43976645:A:G	43976645	NA,G	NA,A	NA,1	NA,inf	NA,inf	NA,0.460759	0.000249077	0.000497817
3	chr22:44276532:T:C	44276532	NA,C	NA,T	NA,1	NA,inf	NA,inf	NA,0.537796	0.000248229	0.000496146
3	chr22:44301215:C:T	44301215	NA,T	NA,C	NA,1	NA,inf	NA,inf	NA,0.544748	0.000248111	0.000495952
3	chr22:44120450:G:A	44120450	NA,A	NA,G	NA,1	NA,inf	NA,inf	NA,0.506897	0.000248069	0.000495799
3	chr22:43630780:C:T	43630780	T,T	C,C	1,1	inf,inf	inf,inf	0.314366,1.91896	0.000247946	0.000495334
3	chr22:44317669:A:G	44317669	G,G	A,A	1,1	-inf,-inf	inf,inf	2.24723,0.151101	0.000247753	0.000495169
3	chr22:43610481:T:C	43610481	NA,C	NA,T	NA,1	NA,-inf	NA,inf	NA,0.577042	0.000247674	0.000494949
3	chr22:44070473:C:T	44070473	NA,T	NA,C	NA,1	NA,inf	NA,inf	NA,0.511454	0.000247464	0.000494533
3	chr22:44263722:G:A	44263722	NA,A	NA,G	NA,1	NA,-inf	NA,inf	NA,0.563792	0.000247284	0.000494142
3	chr22:44427284:C:T	44427284	NA,T	NA,C	NA,1	NA,-inf	NA,inf	NA,0.574109	0.000247149	0.000493791
3	chr22:43893709:A:G	43893709	NA,G	NA,A	NA,1	NA,inf	NA,inf	NA,0.833308	0.000246974	0.000493588
3	chr22:43450305:T:C	43450305	NA,C	NA,T	NA,1	NA,-inf	NA,inf	NA,0.614984	0.000246906	0.000493357
3	chr22:43743572:TGTGCAG:T	43743572	NA,T	NA,TGTGCAG	NA,1	NA,-inf	NA,inf	NA,0.547324	0.000246873	0.000493335
3	chr22:43623868:CACT:C	43623868	NA,C	NA,CACT	NA,1	NA,inf	NA,inf	NA,0.623203	0.000246744	0.000493184
3	chr22:44031748:G:A	44031748	NA,A	NA,G	NA,1	NA,inf	NA,inf	NA,0.611016	0.000246672	0.000493027
3	chr22:43484634:C:T	43484634	NA,T	NA,C	NA,1	NA,inf	NA,inf	NA,0.503916	0.000246462	0.000492563
3	chr22:43502609:C:T	43502609	NA,T	NA,C	NA,1	NA,-inf	NA,inf	NA,0.554768	0.000246402	0.000492414
3	chr22:44199559:C:T	44199559	T,T	C,C	1,1	inf,-inf	inf,inf	2.19618,0.108871	0.000246387	0.000492341
3	chr22:44142143:C:T	44142143	NA,T	NA,C	NA,1	NA,inf	NA,inf	NA,0.529044	0.00024629	0.000492282
3	chr22:43751157:A:G	43751157	NA,G	NA,A	NA,1	NA,-inf	NA,inf	NA,0.545263	0.000246111	0.000491811
3	chr22:43708320:C:T	43708320	NA,T	NA,C	NA,1	NA,inf	NA,inf	NA,0.484854	0.000246073	0.000491839
3	chr22:43744226:G:A	43744226	A,NA	G,NA	1,NA	inf,NA	inf,NA	0.891544,NA	0.000245897	0.000491429
3	chr22:43808839:T:C	43808839	NA,C	NA,T	NA,1	NA,inf	NA,inf	NA,0.50976	0.000245868	0.000491403
3	chr22:43721712:C:T	43721712	NA,T	NA,C	NA,1	NA,inf	NA,inf	NA,0.527001	0.000245619	0.000490886
3	chr22:43802897:T:C	43802897	NA,C	NA,T	NA,1	NA,inf	NA,inf	NA,0.501495	0.000245386	0.000490456
3	chr22:43992239:T:C	43992239	NA,C	NA,T	NA,1	NA,inf	NA,inf	NA,0.443118	0.000245356	0.000490374
3	chr22:44274909:C:T	44274909	NA,T	NA,C	NA,1	NA,inf	NA,inf	NA,0.575918	0.000245288	0.000490199
3	chr22:44386385:T:C	44386385	C,C	T,T	1,1	inf,-inf	inf,inf	1.21293,1.70553	0.00024526	0.000490721
3	chr22:43647751:C:T	43647751	NA,T	NA,C	NA,1	NA,inf	NA,inf	NA,0.52416	0.000245204	0.000490066
3	chr22:43847809:G:A	43847809	NA,A	NA,G	NA,1	NA,inf	NA,inf	NA,0.46	0.000245099	0.000489837
3	chr22:43525428:G:C	43525428	NA,C	NA,G	NA,1	NA,-inf	NA,inf	NA,0.574257	0.000245075	0.000489719
3	chr22:43489034:T:C	43489034	NA,C	NA,T	NA,1	NA,-inf	NA,inf	NA,0.599172	0.000244884	0.000489318
3	chr22:43956633:C:T	43956633	NA,T	NA,C	NA,1	NA,inf	NA,inf	NA,0.393756	0.000244858	0.000489392
3	chr22:43934394:G:A	43934394	A,A	G,G	1,1	-inf,-inf	inf,inf	6.16693,2.3747	0.000244851	0.000489681
3	chr22:43787534:C:T	43787534	NA,T	NA,C	NA,1	NA,inf	NA,inf	NA,0.495184	0.000244793	0.000489273
3	chr22:44263465:A:G	44263465	NA,G	NA,A	NA,1	NA,inf	NA,inf	NA,0.506264	0.000244644	0.000489
3	chr22:43772258:G:A	43772258	NA,A	NA,G	NA,1	NA,-inf	NA,inf	NA,0.56876	0.000244508	0.000488623
3	chr22:43978065:G:T	43978065	NA,T	NA,G	NA,1	NA,inf	NA,inf	NA,0.448494	0.000244344	0.000488356
3	chr22:43905296:G:A	43905296	A,A	G,G	1,1	inf,inf	inf,inf	1.76358,1.54244	0.000244284	0.000488391
3	chr22:43444887:T:C	43444887	NA,C	NA,T	NA,1	NA,-inf	NA,inf	NA,0.584417	0.000244251	0.000488048
3	chr22:43785032:G:A	43785032	NA,A	NA,G	NA,1	NA,inf	NA,inf	NA,0.498915	0.000243937	0.000487545
3	chr22:43899480:C:T	43899480	T,T	C,C	1,1	inf,-inf	inf,inf	1.01577,1.03825	0.000243893	0.000487392
3	chr22:44042180:T:G	44042180	NA,G	NA,T	NA,1	NA,-inf	NA,inf	NA,0.597425	0.000243238	0.000486091
3	chr22:44020393:C:T	44020393	T,T	C,C	1,1	inf,-inf	inf,inf	1.13788,0.173437	0.000242537	0.000484659
3	chr22:43799240:G:C	43799240	NA,C	NA,G	NA,1	NA,inf	NA,inf	NA,0.637665	0.00024247	0.000484642
3	chr22:44125076:G:A	44125076	NA,A	NA,G	NA,1	NA,-inf	NA,inf	NA,0.611712	0.00024237	0.000484253
3	chr22:43606850:C:G	43606850	NA,G	NA,C	NA,1	NA,-inf	NA,inf	NA,0.554263	0.000242196	0.000484011
3	chr22:44279469:C:T	44279469	NA,T	NA,C	NA,1	NA,-inf	NA,inf	NA,0.540094	0.000242124	0.000483856
3	chr22:43823165:G:A	43823165	NA,A	NA,G	NA,1	NA,-inf	NA,inf	NA,0.553093	0.000241886	0.000483394
3	chr22:44408781:T:C	44408781	NA,C	NA,T	NA,1	NA,inf	NA,inf	NA,0.524015	0.000241549	0.000482746
3	chr22:43801696:G:A	43801696	NA,A	NA,G	NA,1	NA,inf	NA,inf	NA,0.632757	0.000241223	0.00048215
3	chr22:43734149:G:A	43734149	NA,A	NA,G	NA,1	NA,-inf	NA,inf	NA,0.529906	0.00024092	0.000481441
3	chr22:44389045:T:C	44389045	NA,C	NA,T	NA,1	NA,inf	NA,inf	NA,0.525921	0.000240746	0.000481401
3	chr22:44062606:C:T	44062606	T,NA	C,NA	1,NA	inf,NA	inf,NA	3.7679,NA	0.000240683	0.000481033
3	chr22:44267091:T:G	44267091	NA,G	NA,T	NA,1	NA,inf	NA,inf	NA,0.464791	0.000240548	0.000480967
3	chr22:43791806:G:C	43791806	NA,C	NA,G	NA,1	NA,inf	NA,inf	NA,0.464316	0.000240538	0.000480706
3	chr22:44254742:AG:A	44254742	NA,A	NA,AG	NA,1	NA,inf	NA,inf	NA,0.511148	0.000240463	0.000480593
3	chr22:43794410:A:G	43794410	NA,G	NA,A	NA,1	NA,inf	NA,inf	NA,0.487336	0.00024042	0.000480531
3	chr22:43842218:G:A	43842218	NA,A	NA,G	NA,1	NA,inf	NA,inf	NA,0.560055	0.000240403	0.000480504
3	chr22:43646503:A:C	43646503	C,NA	A,NA	1,NA	inf,NA	inf,NA	0.88734,NA	0.000240081	0.000479806
3	chr22:43597383:C:CT	43597383	NA,CT	NA,C	NA,1	NA,-inf	NA,inf	NA,0.551921	0.000239129	0.000477876
3	chr22:43658546:C:T	43658546	NA,T	NA,C	NA,1	NA,inf	NA,inf	NA,0.46452	0.000239099	0.000477897
3	chr22:44194533:A:G	44194533	NA,G	NA,A	NA,1	NA,inf	NA,inf	NA,0.493464	0.000239078	0.000477903
3	chr22:44424474:G:A	44424474	NA,A	NA,G	NA,1	NA,inf	NA,inf	NA,0.568368	0.00023905	0.000478269
3	chr22:43663938:T:A	43663938	NA,A	NA,T	NA,1	NA,inf	NA,inf	NA,0.484279	0.000238569	0.000476817
3	chr22:44383210:C:T	44383210	NA,T	NA,C	NA,1	NA,inf	NA,inf	NA,0.509342	0.000238515	0.000476681
3	chr22:43936812:A:G	43936812	NA,G	NA,A	NA,1	NA,-inf	NA,inf	NA,0.724495	0.000238384	0.000476334
3	chr22:44400582:T:C	44400582	NA,C	NA,T	NA,1	NA,inf	NA,inf	NA,0.496099	0.000238148	0.000475979
3	chr22:44219553:A:G	44219553	G,G	A,A	1,1	inf,-inf	inf,inf	1.71284,0.0924609	0.000238074	0.0004757
3	chr22:44259704:G:A	44259704	NA,A	NA,G	NA,1	NA,inf	NA,inf	NA,0.499812	0.000237934	0.000475574
3	chr22:43796934:T:C	43796934	NA,C	NA,T	NA,1	NA,inf	NA,inf	NA,0.48676	0.000237922	0.000475521
3	chr22:43492634:A:T	43492634	NA,T	NA,A	NA,1	NA,inf	NA,inf	NA,0.478816	0.000237862	0.000475408
3	chr22:44199682:C:A	44199682	A,A	C,C	1,1	inf,-inf	inf,inf	2.17633,0.111167	0.000237787	0.00047516
3	chr22:44416208:A:G	44416208	NA,G	NA,A	NA,1	NA,inf	NA,inf	NA,0.496591	0.000237775	0.000475096
3	chr22:44269714:A:G	44269714	NA,G	NA,A	NA,1	NA,-inf	NA,inf	NA,0.517957	0.000237692	0.000474939
3	chr22:43590698:C:T	43590698	NA,T	NA,C	NA,1	NA,inf	NA,inf	NA,0.596305	0.000237332	0.000474371
3	chr22:44221809:T:C	44221809	C,C	T,T	1,1	inf,inf	inf,inf	0.979887,0.453539	0.000237199	0.00047385
3	chr22:44181221:C:G	44181221	NA,G	NA,C	NA,1	NA,inf	NA,inf	NA,0.490874	0.000236959	0.000473594
3	chr22:44270333:C:T	44270333	NA,T	NA,C	NA,1	NA,-inf	NA,inf	NA,0.51487	0.00023681	0.000473181
3	chr22:43999094:C:G	43999094	NA,G	NA,C	NA,1	NA,inf	NA,inf	NA,0.420615	0.000236617	0.000472909
3	chr22:43993929:C:T	43993929	NA,T	NA,C	NA,1	NA,-inf	NA,inf	NA,0.62063	0.000236582	0.000472789
3	chr22:44126737:A:G	44126737	NA,G	NA,A	NA,1	NA,-inf	NA,inf	NA,0.514426	0.000236252	0.000472144
3	chr22:43962328:T:C	43962328	NA,C	NA,T	NA,1	NA,inf	NA,inf	NA,0.450053	0.000236232	0.000472127
3	chr22:44203380:G:A	44203380	A,A	G,G	1,1	inf,inf	inf,inf	0.434615,0.781775	0.000236116	0.000471737
3	chr22:44407842:C:T	44407842	T,T	C,C	1,1	-inf,inf	inf,inf	1.43485,0.61357	0.000236068	0.00047166
3	chr22:43717200:T:G	43717200	NA,G	NA,T	NA,1	NA,inf	NA,inf	NA,0.456253	0.000236029	0.000471763
3	chr22:44380612:A:C	44380612	NA,C	NA,A	NA,1	NA,-inf	NA,inf	NA,0.509529	0.00023601	0.000471687
3	chr22:44135050:A:T	44135050	NA,T	NA,A	NA,1	NA,-inf	NA,inf	NA,0.538456	0.000235956	0.000471522
3	chr22:43599373:G:T	43599373	NA,T	NA,G	NA,1	NA,inf	NA,inf	NA,0.450522	0.000235794	0.00047123
3	chr22:44123301:G:A	44123301	NA,A	NA,G	NA,1	NA,inf	NA,inf	NA,0.504183	0.000235707	0.000471074
3	chr22:44402333:G:T	44402333	NA,T	NA,G	NA,1	NA,-inf	NA,inf	NA,0.510427	0.000235672	0.000470741
3	chr22:44142652:G:T	44142652	NA,T	NA,G	NA,1	NA,-inf	NA,inf	NA,0.526156	0.000235554	0.000470732
3	chr22:44085007:G:A	44085007	NA,A	NA,G	NA,1	NA,-inf	NA,inf	NA,0.528993	0.000235525	0.000470666
3	chr22:44125813:A:T	44125813	NA,T	NA,A	NA,1	NA,-inf	NA,inf	NA,0.589047	0.000235279	0.000470091
3	chr22:44015341:CAT:C	44015341	NA,C	NA,CAT	NA,1	NA,inf	NA,inf	NA,0.437839	0.000234974	0.000469611
3	chr22:44257404:A:T	44257404	NA,T	NA,A	NA,1	NA,inf	NA,inf	NA,0.494949	0.000234563	0.000468801
3	chr22:43433016:G:A	43433016	NA,A	NA,G	NA,1	NA,-inf	NA,inf	NA,0.516135	0.000234342	0.000468313
3	chr22:44267188:T:A	44267188	NA,A	NA,T	NA,1	NA,inf	NA,inf	NA,0.479334	0.000234077	0.000467901
3	chr22:43781227:G:A	43781227	NA,A	NA,G	NA,1	NA,inf	NA,inf	NA,0.474684	0.000233989	0.000467661
3	chr22:43498059:C:T	43498059	NA,T	NA,C	NA,1	NA,inf	NA,inf	NA,0.466678	0.000233538	0.00046677
3	chr22:43745569:G:T	43745569	NA,T	NA,G	NA,1	NA,inf	NA,inf	NA,0.469548	0.000233525	0.000466735
3	chr22:43733499:T:C	43733499	NA,C	NA,T	NA,1	NA,-inf	NA,inf	NA,0.507105	0.000233358	0.000466333
3	chr22:44397525:T:C	44397525	NA,C	NA,T	NA,1	NA,-inf	NA,inf	NA,0.520635	0.000233063	0.000465519
3	chr22:44164030:A:G	44164030	NA,G	NA,A	NA,1	NA,-inf	NA,inf	NA,0.518811	0.000232783	0.000465203
3	chr22:43564906:C:T	43564906	NA,T	NA,C	NA,1	NA,-inf	NA,inf	NA,0.526926	0.000232686	0.000464996
3	chr22:43859948:T:C	43859948	C,C	T,T	1,1	inf,-inf	inf,inf	1.32957,1.53788	0.000232594	0.000465247
3	chr22:43810649:G:C	43810649	NA,C	NA,G	NA,1	NA,inf	NA,inf	NA,0.608168	0.000232058	0.000463831
3	chr22:44017795:C:T	44017795	NA,T	NA,C	NA,1	NA,inf	NA,inf	NA,0.42816	0.000232031	0.000463749
3	chr22:43705731:T:G	43705731	NA,G	NA,T	NA,1	NA,inf	NA,inf	NA,0.463455	0.000231733	0.000463156
3	chr22:43705913:C:T	43705913	NA,T	NA,C	NA,1	NA,inf	NA,inf	NA,0.463264	0.000231673	0.000463035
3	chr22:44027084:G:T	44027084	T,T	G,G	1,1	-inf,-inf	inf,inf	0.415765,1.334	0.000231565	0.000462812
3	chr22:44401969:G:A	44401969	NA,A	NA,G	NA,1	NA,-inf	NA,inf	NA,0.509682	0.000231536	0.000462692
3	chr22:43841447:T:C	43841447	NA,C	NA,T	NA,1	NA,-inf	NA,inf	NA,0.547342	0.000231113	0.000461842
3	chr22:44264283:A:G	44264283	NA,G	NA,A	NA,1	NA,inf	NA,inf	NA,0.474677	0.000231065	0.000461862
3	chr22:43796221:C:T	43796221	NA,T	NA,C	NA,1	NA,inf	NA,inf	NA,0.459417	0.000230967	0.000461636
3	chr22:44071053:A:C	44071053	NA,C	NA,A	NA,1	NA,inf	NA,inf	NA,0.466056	0.000230959	0.000461599
3	chr22:43471762:C:T	43471762	NA,T	NA,C	NA,1	NA,inf	NA,inf	NA,0.445832	0.000230647	0.000461002
3	chr22:43520520:G:A	43520520	NA,A	NA,G	NA,1	NA,-inf	NA,inf	NA,0.545433	0.000230335	0.000460275
3	chr22:44149279:G:A	44149279	NA,A	NA,G	NA,1	NA,-inf	NA,inf	NA,0.511321	0.000230297	0.000460219
3	chr22:43906457:T:C	43906457	C,C	T,T	1,1	inf,inf	inf,inf	0.699765,1.93131	0.000230276	0.000460575
3	chr22:43826864:C:T	43826864	T,NA	C,NA	1,NA	inf,NA	inf,NA	1.0051,NA	0.000229568	0.000458776
3	chr22:44003203:C:T	44003203	NA,T	NA,C	NA,1	NA,inf	NA,inf	NA,0.439036	0.000229299	0.000458273
3	chr22:43715143:A:T	43715143	T,NA	A,NA	1,NA	-inf,NA	inf,NA	0.843656,NA	0.000229226	0.000458109
3	chr22:44126374:T:G	44126374	NA,G	NA,T	NA,1	NA,-inf	NA,inf	NA,0.569469	0.000229072	0.000457694
3	chr22:44368461:T:C	44368461	NA,C	NA,T	NA,1	NA,inf	NA,inf	NA,0.484477	0.000229061	0.000457901
3	chr22:44369749:C:A	44369749	NA,A	NA,C	NA,1	NA,inf	NA,inf	NA,0.483754	0.000228813	0.000457408
3	chr22:44287340:G:A	44287340	NA,A	NA,G	NA,1	NA,inf	NA,inf	NA,0.45403	0.000228704	0.000457132
3	chr22:43974788:C:T	43974788	NA,T	NA,C	NA,1	NA,inf	NA,inf	NA,0.403929	0.00022867	0.000457029
3	chr22:43843835:C:T	43843835	NA,T	NA,C	NA,1	NA,-inf	NA,inf	NA,0.522536	0.00022849	0.00045663
3	chr22:44221916:T:C	44221916	C,C	T,T	1,1	inf,inf	inf,inf	0.977567,0.415206	0.000228243	0.000455943
3	chr22:44270207:T:C	44270207	NA,C	NA,T	NA,1	NA,-inf	NA,inf	NA,0.489432	0.000228219	0.000456025
3	chr22:43859952:G:A	43859952	A,A	G,G	1,1	inf,-inf	inf,inf	1.94649,0.427773	0.000228207	0.000456099
3	chr22:44368396:C:G	44368396	NA,G	NA,C	NA,1	NA,inf	NA,inf	NA,0.480712	0.000227957	0.000455693
3	chr22:43639775:A:G	43639775	NA,G	NA,A	NA,1	NA,inf	NA,inf	NA,0.751543	0.000227712	0.000455097
3	chr22:44007953:GCAT:G	44007953	NA,G	NA,GCAT	NA,1	NA,-inf	NA,inf	NA,0.537762	0.000227691	0.000455032
3	chr22:44182685:G:A	44182685	NA,A	NA,G	NA,1	NA,-inf	NA,inf	NA,0.488653	0.000227472	0.000454586
3	chr22:43630245:C:T	43630245	T,T	C,C	1,1	inf,inf	inf,inf	0.318732,1.8658	0.00022733	0.000454153
3	chr22:43795520:C:T	43795520	NA,T	NA,C	NA,1	NA,inf	NA,inf	NA,0.447754	0.00022718	0.000454067
3	chr22:43599709:G:A	43599709	A,A	G,G	1,1	-inf,inf	inf,inf	2.75892,0.236257	0.000227171	0.00045393
3	chr22:43799074:G:A	43799074	A,A	G,G	1,1	inf,inf	inf,inf	0.482132,1.11801	0.000227066	0.000453543
3	chr22:44269638:C:T	44269638	NA,T	NA,C	NA,1	NA,-inf	NA,inf	NA,0.483842	0.000226948	0.000453478
3	chr22:43855631:C:T	43855631	NA,T	NA,C	NA,1	NA,-inf	NA,inf	NA,0.509037	0.000226791	0.000453237
3	chr22:44198831:G:A	44198831	NA,A	NA,G	NA,1	NA,inf	NA,inf	NA,0.460291	0.00022667	0.000453046
3	chr22:43632984:G:T	43632984	NA,T	NA,G	NA,1	NA,inf	NA,inf	NA,0.438796	0.000226565	0.000452806
3	chr22:44081710:G:T	44081710	NA,T	NA,G	NA,1	NA,-inf	NA,inf	NA,0.500689	0.000226509	0.000452648
3	chr22:44284291:A:G	44284291	NA,G	NA,A	NA,1	NA,inf	NA,inf	NA,0.436167	0.000226102	0.000451907
3	chr22:44126164:C:T	44126164	NA,T	NA,C	NA,1	NA,-inf	NA,inf	NA,0.481366	0.000226053	0.000451764
3	chr22:44220575:G:A	44220575	NA,A	NA,G	NA,1	NA,inf	NA,inf	NA,0.448551	0.000226032	0.000451768
3	chr22:44396353:G:A	44396353	NA,A	NA,G	NA,1	NA,inf	NA,inf	NA,0.457458	0.000226025	0.000451748
3	chr22:43660236:G:A	43660236	NA,A	NA,G	NA,1	NA,-inf	NA,inf	NA,0.501918	0.000225881	0.000451405
3	chr22:43453855:A:G	43453855	NA,G	NA,A	NA,1	NA,inf	NA,inf	NA,0.438968	0.000225863	0.000451418
3	chr22:44168767:A:G	44168767	NA,G	NA,A	NA,1	NA,inf	NA,inf	NA,0.48657	0.000225419	0.000450505
3	chr22:43674094:C:T	43674094	NA,T	NA,C	NA,1	NA,inf	NA,inf	NA,0.46131	0.000225239	0.000450157
3	chr22:43590329:G:T	43590329	NA,T	NA,G	NA,1	NA,inf	NA,inf	NA,0.708595	0.000224938	0.000449556
3	chr22:44350946:C:T	44350946	NA,T	NA,C	NA,1	NA,-inf	NA,inf	NA,0.504275	0.000224679	0.000448907
3	chr22:44422902:C:T	44422902	NA,T	NA,C	NA,1	NA,inf	NA,inf	NA,0.454679	0.000224454	0.00044844
3	chr22:43753414:G:A	43753414	NA,A	NA,G	NA,1	NA,inf	NA,inf	NA,0.440203	0.000224265	0.000448229
3	chr22:44262870:G:A	44262870	NA,A	NA,G	NA,1	NA,-inf	NA,inf	NA,0.482671	0.000224229	0.000448092
3	chr22:43816958:C:T	43816958	T,T	C,C	1,1	inf,-inf	inf,inf	1.11668,1.60885	0.000224146	0.000448358
3	chr22:43514400:G:A	43514400	NA,A	NA,G	NA,1	NA,inf	NA,inf	NA,0.411662	0.000224019	0.000447728
3	chr22:43887676:A:G	43887676	G,G	A,A	1,1	inf,-inf	inf,inf	1.40455,1.24648	0.000224005	0.000447746
3	chr22:44212732:A:G	44212732	G,G	A,A	1,1	inf,-inf	inf,inf	1.73454,0.031648	0.000223824	0.000447222
3	chr22:43672637:G:C	43672637	NA,C	NA,G	NA,1	NA,inf	NA,inf	NA,0.414609	0.000223681	0.000447024
3	chr22:44290566:C:T	44290566	NA,T	NA,C	NA,1	NA,-inf	NA,inf	NA,0.454036	0.0002234	0.000446428
3	chr22:43786693:G:A	43786693	NA,A	NA,G	NA,1	NA,inf	NA,inf	NA,0.415705	0.000223284	0.000446285
3	chr22:43962160:A:C	43962160	NA,C	NA,A	NA,1	NA,inf	NA,inf	NA,0.386578	0.000223157	0.000446012
3	chr22:43486346:C:A	43486346	NA,A	NA,C	NA,1	NA,-inf	NA,inf	NA,0.520946	0.000222876	0.000445358
3	chr22:44198329:T:G	44198329	G,G	T,T	1,1	inf,inf	inf,inf	2.12077,0.145136	0.000222852	0.000445304
3	chr22:43542230:C:T	43542230	NA,T	NA,C	NA,1	NA,inf	NA,inf	NA,0.423689	0.000222231	0.000444146
3	chr22:44128220:C:T	44128220	NA,T	NA,C	NA,1	NA,inf	NA,inf	NA,0.438929	0.000222082	0.000443914
3	chr22:44197744:T:C	44197744	C,C	T,T	1,1	inf,inf	inf,inf	2.0971,0.197889	0.000221837	0.000443277
3	chr22:43812540:T:C	43812540	NA,C	NA,T	NA,1	NA,-inf	NA,inf	NA,0.492328	0.000221825	0.000443311
3	chr22:44064680:C:T	44064680	NA,T	NA,C	NA,1	NA,-inf	NA,inf	NA,0.468931	0.000221762	0.000443152
3	chr22:43526253:C:G	43526253	NA,G	NA,C	NA,1	NA,inf	NA,inf	NA,0.381318	0.000221731	0.000443153
3	chr22:43763938:T:A	43763938	NA,A	NA,T	NA,1	NA,-inf	NA,inf	NA,0.477098	0.000221657	0.000442965
3	chr22:43968771:G:A	43968771	NA,A	NA,G	NA,1	NA,inf	NA,inf	NA,0.405999	0.000221611	0.000442901
3	chr22:44025636:C:G	44025636	NA,G	NA,C	NA,1	NA,-inf	NA,inf	NA,0.487914	0.000221578	0.000442794
3	chr22:44283147:G:A	44283147	NA,A	NA,G	NA,1	NA,-inf	NA,inf	NA,0.463682	0.000221452	0.000442536
3	chr22:43820498:G:A	43820498	NA,A	NA,G	NA,1	NA,-inf	NA,inf	NA,0.491041	0.000221451	0.000442564
3	chr22:44106550:T:C	44106550	NA,C	NA,T	NA,1	NA,-inf	NA,inf	NA,0.512926	0.000221345	0.000442298
3	chr22:44223084:TTTG:T	44223084	T,T	TTTG,TTTG	1,1	inf,inf	inf,inf	0.941983,0.448851	0.000221281	0.000442038
3	chr22:43894569:C:T	43894569	NA,T	NA,C	NA,1	NA,-inf	NA,inf	NA,0.477447	0.000220982	0.000441627
3	chr22:44384096:C:T	44384096	NA,T	NA,C	NA,1	NA,inf	NA,inf	NA,0.4669	0.000220918	0.00044158
3	chr22:44093667:T:C	44093667	NA,C	NA,T	NA,1	NA,-inf	NA,inf	NA,0.434918	0.000220846	0.000441328
3	chr22:43955163:G:C	43955163	NA,C	NA,G	NA,1	NA,inf	NA,inf	NA,0.405354	0.000220604	0.000440886
3	chr22:44354331:AG:A	44354331	NA,A	NA,AG	NA,1	NA,inf	NA,inf	NA,0.458729	0.000220392	0.000440516
3	chr22:44244026:C:T	44244026	NA,T	NA,C	NA,1	NA,inf	NA,inf	NA,0.428143	0.000220338	0.000440382
3	chr22:44120254:A:G	44120254	NA,G	NA,A	NA,1	NA,-inf	NA,inf	NA,0.474979	0.000220327	0.000440322
3	chr22:43857210:G:A	43857210	NA,A	NA,G	NA,1	NA,inf	NA,inf	NA,0.411581	0.00022032	0.000440299
3	chr22:43841084:C:T	43841084	NA,T	NA,C	NA,1	NA,-inf	NA,inf	NA,0.50432	0.000220205	0.000440046
3	chr22:43780048:T:C	43780048	NA,C	NA,T	NA,1	NA,inf	NA,inf	NA,0.430931	0.00022009	0.000439884
3	chr22:44016995:C:T	44016995	NA,T	NA,C	NA,1	NA,-inf	NA,inf	NA,0.188592	0.000219975	0.000439624
3	chr22:43902930:G:A	43902930	NA,A	NA,G	NA,1	NA,inf	NA,inf	NA,0.627252	0.000219929	0.000439537
3	chr22:43670680:G:A	43670680	NA,A	NA,G	NA,1	NA,inf	NA,inf	NA,0.444525	0.000219856	0.000439399
3	chr22:43970818:A:G	43970818	NA,G	NA,A	NA,1	NA,inf	NA,inf	NA,0.394257	0.000219812	0.000439298
3	chr22:43844547:A:C	43844547	NA,C	NA,A	NA,1	NA,-inf	NA,inf	NA,0.506868	0.000219348	0.000438336
3	chr22:44366999:C:G	44366999	NA,G	NA,C	NA,1	NA,inf	NA,inf	NA,0.451047	0.000219155	0.000438093
3	chr22:44278263:C:G	44278263	G,NA	C,NA	1,NA	-inf,NA	inf,NA	1.38549,NA	0.000219112	0.000437894
3	chr22:44421589:T:C	44421589	NA,C	NA,T	NA,1	NA,inf	NA,inf	NA,0.458489	0.000219043	0.000438166
3	chr22:44199628:C:T	44199628	NA,T	NA,C	NA,1	NA,inf	NA,inf	NA,0.435577	0.000219037	0.000437789
3	chr22:43878322:T:C	43878322	C,C	T,T	1,1	inf,inf	inf,inf	1.95012,0.798709	0.000219022	0.000437767
3	chr22:44218576:G:A	44218576	NA,A	NA,G	NA,1	NA,inf	NA,inf	NA,0.43162	0.00021898	0.000437712
3	chr22:44254370:T:TG	44254370	NA,TG	NA,T	NA,1	NA,inf	NA,inf	NA,0.467687	0.000218891	0.000437491
3	chr22:43458520:G:A	43458520	NA,A	NA,G	NA,1	NA,inf	NA,inf	NA,0.454634	0.000218536	0.00043677
3	chr22:43818443:A:G	43818443	NA,G	NA,A	NA,1	NA,-inf	NA,inf	NA,0.49952	0.00021839	0.000436428
3	chr22:43824137:G:A	43824137	NA,A	NA,G	NA,1	NA,inf	NA,inf	NA,0.434248	0.000217755	0.000435227
3	chr22:44411928:G:A	44411928	NA,A	NA,G	NA,1	NA,inf	NA,inf	NA,0.487856	0.000217691	0.000435417
3	chr22:44259724:G:A	44259724	NA,A	NA,G	NA,1	NA,inf	NA,inf	NA,0.435904	0.000217512	0.000434754
3	chr22:44261247:C:T	44261247	NA,T	NA,C	NA,1	NA,-inf	NA,inf	NA,0.463413	0.000217459	0.00043457
3	chr22:44107052:G:A	44107052	NA,A	NA,G	NA,1	NA,-inf	NA,inf	NA,0.502204	0.000217415	0.000434447
3	chr22:44408087:A:G	44408087	NA,G	NA,A	NA,1	NA,-inf	NA,inf	NA,0.437078	0.000217101	0.000433612
3	chr22:44232188:G:A	44232188	A,A	G,G	1,1	inf,inf	inf,inf	0.312149,0.853934	0.00021703	0.000433528
3	chr22:43579539:C:T	43579539	NA,T	NA,C	NA,1	NA,inf	NA,inf	NA,0.711947	0.000216971	0.000433635
3	chr22:43801676:AT:A	43801676	NA,A	NA,AT	NA,1	NA,inf	NA,inf	NA,0.409603	0.000216945	0.000433609
3	chr22:43481316:G:A	43481316	NA,A	NA,G	NA,1	NA,-inf	NA,inf	NA,0.520053	0.000216857	0.000433367
3	chr22:43664619:G:C	43664619	NA,C	NA,G	NA,1	NA,inf	NA,inf	NA,0.406974	0.000216824	0.000433347
3	chr22:44404498:T:C	44404498	NA,C	NA,T	NA,1	NA,-inf	NA,inf	NA,0.448181	0.000216732	0.000433123
3	chr22:43995179:C:T	43995179	NA,T	NA,C	NA,1	NA,-inf	NA,inf	NA,0.533203	0.000216663	0.00043297
3	chr22:43999253:C:T	43999253	NA,T	NA,C	NA,1	NA,inf	NA,inf	NA,0.372102	0.000216513	0.000432736
3	chr22:44009705:A:G	44009705	NA,G	NA,A	NA,1	NA,inf	NA,inf	NA,0.563515	0.000215916	0.000431567
3	chr22:44252641:AAAAG:A	44252641	NA,A	NA,AAAAG	NA,1	NA,inf	NA,inf	NA,0.414937	0.000215801	0.000431286
3	chr22:44333094:A:T	44333094	NA,T	NA,A	NA,1	NA,-inf	NA,inf	NA,0.452753	0.000215786	0.000431248
3	chr22:44216937:G:A	44216937	A,A	G,G	1,1	inf,-inf	inf,inf	1.64924,0.245251	0.000215762	0.000431158
3	chr22:43710219:G:T	43710219	NA,T	NA,G	NA,1	NA,inf	NA,inf	NA,0.392689	0.000215759	0.000431247
3	chr22:43819783:G:A	43819783	NA,A	NA,G	NA,1	NA,-inf	NA,inf	NA,0.467714	0.000215672	0.000430982
3	chr22:44284467:G:A	44284467	A,NA	G,NA	1,NA	-inf,NA	inf,NA	1.21248,NA	0.000215661	0.000430991
3	chr22:44379750:C:T	44379750	NA,T	NA,C	NA,1	NA,inf	NA,inf	NA,0.43445	0.00021564	0.000430968
3	chr22:44029122:C:A	44029122	NA,A	NA,C	NA,1	NA,-inf	NA,inf	NA,0.466007	0.000215612	0.000430876
3	chr22:44239042:C:G	44239042	NA,G	NA,C	NA,1	NA,inf	NA,inf	NA,0.442109	0.000215429	0.000430578
3	chr22:44241947:C:T	44241947	NA,T	NA,C	NA,1	NA,inf	NA,inf	NA,0.44239	0.00021542	0.00043056
3	chr22:44167426:G:A	44167426	NA,A	NA,G	NA,1	NA,inf	NA,inf	NA,0.435957	0.000215122	0.000429995
3	chr22:43865046:G:A	43865046	NA,A	NA,G	NA,1	NA,-inf	NA,inf	NA,0.475175	0.000215114	0.000429881
3	chr22:44201421:G:A	44201421	NA,A	NA,G	NA,1	NA,inf	NA,inf	NA,0.419594	0.000214941	0.000429602
3	chr22:43437173:C:T	43437173	NA,T	NA,C	NA,1	NA,-inf	NA,inf	NA,0.471759	0.000214814	0.000429286
3	chr22:44367670:G:A	44367670	NA,A	NA,G	NA,1	NA,-inf	NA,inf	NA,0.462077	0.000214778	0.000429262
3	chr22:44160887:C:T	44160887	NA,T	NA,C	NA,1	NA,inf	NA,inf	NA,0.421048	0.000214731	0.000429151
3	chr22:44418093:C:T	44418093	NA,T	NA,C	NA,1	NA,inf	NA,inf	NA,0.464311	0.000214448	0.000429048
3	chr22:44199112:T:A	44199112	A,A	T,T	1,1	inf,-inf	inf,inf	2.13268,0.0599682	0.000214399	0.000428424
3	chr22:44298790:G:A	44298790	NA,A	NA,G	NA,1	NA,inf	NA,inf	NA,0.435584	0.00021439	0.000428443
3	chr22:43503932:C:T	43503932	NA,T	NA,C	NA,1	NA,-inf	NA,inf	NA,0.47162	0.000214367	0.000428396
3	chr22:43548509:C:T	43548509	NA,T	NA,C	NA,1	NA,-inf	NA,inf	NA,0.414487	0.000214237	0.000428175
3	chr22:43444476:C:A	43444476	NA,A	NA,C	NA,1	NA,-inf	NA,inf	NA,0.451651	0.000214205	0.000428077
3	chr22:44005922:A:G	44005922	NA,G	NA,A	NA,1	NA,inf	NA,inf	NA,0.386478	0.00021408	0.000427853
3	chr22:43972493:C:T	43972493	NA,T	NA,C	NA,1	NA,inf	NA,inf	NA,0.352362	0.000214077	0.000427862
3	chr22:44343646:T:C	44343646	NA,C	NA,T	NA,1	NA,-inf	NA,inf	NA,0.465643	0.00021406	0.00042785
3	chr22:44270210:C:G	44270210	NA,G	NA,C	NA,1	NA,-inf	NA,inf	NA,0.442071	0.000214049	0.000427717
3	chr22:44075591:C:T	44075591	NA,T	NA,C	NA,1	NA,-inf	NA,inf	NA,0.49721	0.000213985	0.000427661
3	chr22:44298479:AC:A	44298479	NA,A	NA,AC	NA,1	NA,-inf	NA,inf	NA,0.459477	0.000213785	0.000427187
3	chr22:43918933:T:G	43918933	NA,G	NA,T	NA,1	NA,inf	NA,inf	NA,0.360841	0.00021372	0.000427187
3	chr22:44106560:G:A	44106560	NA,A	NA,G	NA,1	NA,-inf	NA,inf	NA,0.485799	0.000213693	0.000427011
3	chr22:44276080:C:T	44276080	NA,T	NA,C	NA,1	NA,inf	NA,inf	NA,0.431266	0.000213628	0.000426988
3	chr22:44394996:G:A	44394996	A,A	G,G	1,1	-inf,-inf	inf,inf	1.34207,1.03147	0.000213607	0.000426885
3	chr22:43519997:G:A	43519997	NA,A	NA,G	NA,1	NA,-inf	NA,inf	NA,0.36138	0.000213574	0.0004268
3	chr22:44074335:C:A	44074335	NA,A	NA,C	NA,1	NA,inf	NA,inf	NA,0.385622	0.000213535	0.000426774
3	chr22:44222284:CAG:C	44222284	C,C	CAG,CAG	1,1	inf,inf	inf,inf	0.90665,0.494089	0.000213343	0.000426181
3	chr22:43887807:GGCA:G	43887807	G,G	GGCA,GGCA	1,1	inf,-inf	inf,inf	1.40626,1.21856	0.000213221	0.000426193
3	chr22:44205074:T:C	44205074	C,C	T,T	1,1	inf,-inf	inf,inf	2.07116,0.279828	0.00021294	0.000425499
3	chr22:44149251:C:T	44149251	NA,T	NA,C	NA,1	NA,inf	NA,inf	NA,0.413979	0.000212935	0.000425594
3	chr22:44418125:G:T	44418125	NA,T	NA,G	NA,1	NA,inf	NA,inf	NA,0.458078	0.000212771	0.000425689
3	chr22:43517388:C:T	43517388	NA,T	NA,C	NA,1	NA,-inf	NA,inf	NA,0.450208	0.000212719	0.000425097
3	chr22:43887797:CAGGAG:C	43887797	C,C	CAGGAG,CAGGAG	1,1	inf,-inf	inf,inf	1.40062,1.22123	0.000212623	0.000424996
3	chr22:43520711:A:C	43520711	NA,C	NA,A	NA,1	NA,inf	NA,inf	NA,0.372584	0.000212601	0.000424912
3	chr22:43504620:T:C	43504620	NA,C	NA,T	NA,1	NA,inf	NA,inf	NA,0.373585	0.000212519	0.000424726
3	chr22:44264090:C:A	44264090	NA,A	NA,C	NA,1	NA,-inf	NA,inf	NA,0.448923	0.000212353	0.000424353
3	chr22:44415695:T:C	44415695	NA,C	NA,T	NA,1	NA,inf	NA,inf	NA,0.419877	0.000212027	0.000423617
3	chr22:43529859:C:T	43529859	NA,T	NA,C	NA,1	NA,-inf	NA,inf	NA,0.465973	0.000211918	0.000423508
3	chr22:44327818:C:T	44327818	NA,T	NA,C	NA,1	NA,-inf	NA,inf	NA,0.441151	0.000211881	0.000423459
3	chr22:43843177:G:A	43843177	A,A	G,G	1,1	inf,inf	inf,inf	1.43319,0.314486	0.000211548	0.000422784
3	chr22:43617818:A:T	43617818	NA,T	NA,A	NA,1	NA,inf	NA,inf	NA,0.388886	0.000211454	0.000422608
3	chr22:43839321:C:T	43839321	NA,T	NA,C	NA,1	NA,inf	NA,inf	NA,0.432205	0.000211283	0.000422278
3	chr22:43671991:G:A	43671991	NA,A	NA,G	NA,1	NA,-inf	NA,inf	NA,0.49165	0.000211245	0.000422162
3	chr22:44396812:C:T	44396812	NA,T	NA,C	NA,1	NA,-inf	NA,inf	NA,0.435408	0.000211176	0.000421922
3	chr22:43858797:C:T	43858797	NA,T	NA,C	NA,1	NA,inf	NA,inf	NA,0.336864	0.000211137	0.000422004
3	chr22:44008186:C:T	44008186	NA,T	NA,C	NA,1	NA,-inf	NA,inf	NA,0.603253	0.00021104	0.000421723
3	chr22:44108720:T:G	44108720	NA,G	NA,T	NA,1	NA,-inf	NA,inf	NA,0.433691	0.00021082	0.000421315
3	chr22:44172033:A:G	44172033	NA,G	NA,A	NA,1	NA,inf	NA,inf	NA,0.394242	0.000210561	0.000420825
3	chr22:44367869:T:TC	44367869	NA,TC	NA,T	NA,1	NA,inf	NA,inf	NA,0.421593	0.000210546	0.00042088
3	chr22:44285733:G:A	44285733	NA,A	NA,G	NA,1	NA,inf	NA,inf	NA,0.406316	0.000210465	0.000420688
3	chr22:43709914:T:C	43709914	NA,C	NA,T	NA,1	NA,inf	NA,inf	NA,0.422673	0.000210351	0.00042041
3	chr22:44065305:T:C	44065305	NA,C	NA,T	NA,1	NA,inf	NA,inf	NA,0.370416	0.000210284	0.000420289
3	chr22:43673673:G:A	43673673	NA,A	NA,G	NA,1	NA,inf	NA,inf	NA,0.422543	0.000209631	0.000418975
3	chr22:44196508:G:C	44196508	NA,C	NA,G	NA,1	NA,inf	NA,inf	NA,0.419781	0.000209454	0.000418607
3	chr22:44120157:C:T	44120157	NA,T	NA,C	NA,1	NA,inf	NA,inf	NA,0.396821	0.000209419	0.00041855
3	chr22:44022567:T:C	44022567	C,C	T,T	1,1	-inf,-inf	inf,inf	0.120508,1.37586	0.000209402	0.000418842
3	chr22:44024721:G:A	44024721	NA,A	NA,G	NA,1	NA,inf	NA,inf	NA,0.390756	0.000209364	0.000418462
3	chr22:44408114:A:C	44408114	NA,C	NA,A	NA,1	NA,-inf	NA,inf	NA,0.41742	0.00020936	0.000418333
3	chr22:44221763:T:C	44221763	C,C	T,T	1,1	inf,inf	inf,inf	0.918661,0.47178	0.000209205	0.00041792
3	chr22:44221984:A:G	44221984	G,G	A,A	1,1	inf,inf	inf,inf	0.925197,0.447449	0.0002092	0.000417907
3	chr22:44303240:CCT:C	44303240	NA,C	NA,CCT	NA,1	NA,-inf	NA,inf	NA,0.443851	0.000209193	0.000418017
3	chr22:44309883:T:C	44309883	NA,C	NA,T	NA,1	NA,inf	NA,inf	NA,0.418088	0.000209114	0.00041789
3	chr22:44129147:T:A	44129147	NA,A	NA,T	NA,1	NA,inf	NA,inf	NA,0.411753	0.000208733	0.000417192
3	chr22:44107542:C:T	44107542	NA,T	NA,C	NA,1	NA,-inf	NA,inf	NA,0.468415	0.000208664	0.000416964
3	chr22:43649841:G:A	43649841	NA,A	NA,G	NA,1	NA,inf	NA,inf	NA,0.409982	0.000208518	0.000416739
3	chr22:43995145:T:C	43995145	C,C	T,T	1,1	inf,inf	inf,inf	2.45906,2.05269	0.000208438	0.000416964
3	chr22:43890467:G:A	43890467	NA,A	NA,G	NA,1	NA,inf	NA,inf	NA,0.35952	0.000208342	0.000416397
3	chr22:44398635:G:A	44398635	NA,A	NA,G	NA,1	NA,inf	NA,inf	NA,0.409664	0.00020823	0.00041626
3	chr22:44285213:T:C	44285213	NA,C	NA,T	NA,1	NA,inf	NA,inf	NA,0.398383	0.000208211	0.000416182
3	chr22:44252652:CACAA:C	44252652	C,C	CACAA,CACAA	1,1	-inf,-inf	inf,inf	1.50252,0.292803	0.000208047	0.000415647
3	chr22:44391991:T:C	44391991	NA,C	NA,T	NA,1	NA,inf	NA,inf	NA,0.41568	0.000207943	0.000415569
3	chr22:44091904:C:T	44091904	NA,T	NA,C	NA,1	NA,inf	NA,inf	NA,0.386313	0.00020778	0.00041525
3	chr22:43486747:GCC:G	43486747	NA,G	NA,GCC	NA,1	NA,-inf	NA,inf	NA,0.465752	0.000207761	0.000415163
3	chr22:43954010:G:A	43954010	NA,A	NA,G	NA,1	NA,inf	NA,inf	NA,0.30604	0.000207374	0.000414469
3	chr22:44411713:T:G	44411713	NA,G	NA,T	NA,1	NA,inf	NA,inf	NA,0.389293	0.000207267	0.00041412
3	chr22:44302232:T:C	44302232	NA,C	NA,T	NA,1	NA,-inf	NA,inf	NA,0.427867	0.000207212	0.000414037
3	chr22:44120174:G:C	44120174	NA,C	NA,G	NA,1	NA,-inf	NA,inf	NA,0.427407	0.000207204	0.000414098
3	chr22:44230522:T:C	44230522	NA,C	NA,T	NA,1	NA,-inf	NA,inf	NA,0.410467	0.000207151	0.00041401
3	chr22:43925837:C:T	43925837	NA,T	NA,C	NA,1	NA,inf	NA,inf	NA,0.349047	0.000207133	0.000413992
3	chr22:44069081:C:T	44069081	NA,T	NA,C	NA,1	NA,inf	NA,inf	NA,0.358629	0.000206707	0.000413138
3	chr22:43485494:A:G	43485494	NA,G	NA,A	NA,1	NA,-inf	NA,inf	NA,0.445226	0.000206513	0.000412708
3	chr22:44167262:G:C	44167262	C,NA	G,NA	1,NA	inf,NA	inf,NA	0.688742,NA	0.000206427	0.000412537
3	chr22:44157180:G:C	44157180	NA,C	NA,G	NA,1	NA,inf	NA,inf	NA,0.390536	0.000206355	0.000412414
3	chr22:44018381:G:A	44018381	NA,A	NA,G	NA,1	NA,-inf	NA,inf	NA,0.365725	0.0002063	0.000412272
3	chr22:43701672:T:C	43701672	NA,C	NA,T	NA,1	NA,inf	NA,inf	NA,0.348299	0.000206162	0.00041207
3	chr22:44260536:T:G	44260536	NA,G	NA,T	NA,1	NA,inf	NA,inf	NA,0.422981	0.000206062	0.000411854
3	chr22:44291504:C:T	44291504	NA,T	NA,C	NA,1	NA,-inf	NA,inf	NA,0.395151	0.00020594	0.000411547
3	chr22:44066562:G:C	44066562	NA,C	NA,G	NA,1	NA,-inf	NA,inf	NA,0.439325	0.000205851	0.000411382
3	chr22:44025614:G:A	44025614	NA,A	NA,G	NA,1	NA,-inf	NA,inf	NA,0.430701	0.000205717	0.000411104
3	chr22:44125321:C:T	44125321	NA,T	NA,C	NA,1	NA,-inf	NA,inf	NA,0.437715	0.000205702	0.000411069
3	chr22:44186388:C:A	44186388	NA,A	NA,C	NA,1	NA,inf	NA,inf	NA,0.395344	0.000205561	0.000410825
3	chr22:43821424:G:A	43821424	NA,A	NA,G	NA,1	NA,-inf	NA,inf	NA,0.432313	0.000205481	0.000410653
3	chr22:43577684:A:G	43577684	NA,G	NA,A	NA,1	NA,inf	NA,inf	NA,0.373824	0.000205436	0.000410594
3	chr22:44295772:G:A	44295772	NA,A	NA,G	NA,1	NA,inf	NA,inf	NA,0.423708	0.000205433	0.0004106
3	chr22:44139639:T:TG	44139639	NA,TG	NA,T	NA,1	NA,-inf	NA,inf	NA,0.435494	0.000205129	0.000409934
3	chr22:43480307:T:C	43480307	NA,C	NA,T	NA,1	NA,-inf	NA,inf	NA,0.437013	0.00020511	0.000409896
3	chr22:44243662:A:G	44243662	NA,G	NA,A	NA,1	NA,inf	NA,inf	NA,0.389424	0.000204819	0.000409378
3	chr22:44102564:G:A	44102564	NA,A	NA,G	NA,1	NA,inf	NA,inf	NA,0.33988	0.000204555	0.000408904
3	chr22:44377772:A:G	44377772	NA,G	NA,A	NA,1	NA,inf	NA,inf	NA,0.405341	0.000204269	0.000408298
3	chr22:43791807:A:C	43791807	C,C	A,A	1,1	-inf,-inf	inf,inf	2.2156,0.189124	0.000204153	0.000407961
3	chr22:44255254:T:C	44255254	NA,C	NA,T	NA,1	NA,inf	NA,inf	NA,0.396262	0.000203915	0.000407564
3	chr22:44082343:A:C	44082343	C,NA	A,NA	1,NA	-inf,NA	inf,NA	1.52431,NA	0.00020384	0.000407385
3	chr22:43438107:A:G	43438107	G,G	A,A	1,1	inf,inf	inf,inf	0.757874,0.572369	0.00020376	0.000407225
3	chr22:43676174:T:C	43676174	NA,C	NA,T	NA,1	NA,inf	NA,inf	NA,0.386928	0.000203759	0.000407232
3	chr22:44387874:A:G	44387874	NA,G	NA,A	NA,1	NA,inf	NA,inf	NA,0.398373	0.000203751	0.000407291
3	chr22:43798471:G:A	43798471	NA,A	NA,G	NA,1	NA,inf	NA,inf	NA,0.359489	0.000203693	0.000407123
3	chr22:44071349:C:T	44071349	T,NA	C,NA	1,NA	-inf,NA	inf,NA	1.60153,NA	0.000203591	0.000406879
3	chr22:44107063:A:C	44107063	NA,C	NA,A	NA,1	NA,-inf	NA,inf	NA,0.449815	0.000203462	0.000406572
3	chr22:44107672:A:G	44107672	NA,G	NA,A	NA,1	NA,-inf	NA,inf	NA,0.422542	0.000203294	0.000406238
3	chr22:44223091:G:GT	44223091	GT,GT	G,G	1,1	inf,inf	inf,inf	0.909076,0.449263	0.000203203	0.00040593
3	chr22:44222726:A:G	44222726	G,G	A,A	1,1	inf,inf	inf,inf	0.916629,0.439256	0.000203188	0.0004059
3	chr22:44028090:C:T	44028090	NA,T	NA,C	NA,1	NA,-inf	NA,inf	NA,0.374698	0.00020299	0.00040565
3	chr22:44250932:G:A	44250932	NA,A	NA,G	NA,1	NA,inf	NA,inf	NA,0.378655	0.000202866	0.000405473
3	chr22:44345878:T:C	44345878	NA,C	NA,T	NA,1	NA,inf	NA,inf	NA,0.380437	0.000202784	0.000405344
3	chr22:44195526:G:A	44195526	NA,A	NA,G	NA,1	NA,inf	NA,inf	NA,0.375663	0.000202764	0.000405265
3	chr22:44012981:C:T	44012981	NA,T	NA,C	NA,1	NA,inf	NA,inf	NA,0.319781	0.00020267	0.00040507
3	chr22:43858479:G:A	43858479	NA,A	NA,G	NA,1	NA,inf	NA,inf	NA,0.37614	0.000202638	0.000405014
3	chr22:43842386:G:A	43842386	NA,A	NA,G	NA,1	NA,inf	NA,inf	NA,0.501901	0.000202591	0.000404939
3	chr22:43674713:T:C	43674713	NA,C	NA,T	NA,1	NA,inf	NA,inf	NA,0.381793	0.000202449	0.000404613
3	chr22:43478233:G:C	43478233	NA,C	NA,G	NA,1	NA,inf	NA,inf	NA,0.504514	0.000202397	0.000404519
3	chr22:43892318:AG:A	43892318	NA,A	NA,AG	NA,1	NA,inf	NA,inf	NA,0.339188	0.000202207	0.000404138
3	chr22:43542118:C:G	43542118	NA,G	NA,C	NA,1	NA,inf	NA,inf	NA,0.354669	0.000202008	0.000403729
3	chr22:43485854:C:T	43485854	NA,T	NA,C	NA,1	NA,-inf	NA,inf	NA,0.393172	0.000201963	0.000403612
3	chr22:43973500:G:T	43973500	NA,T	NA,G	NA,1	NA,inf	NA,inf	NA,0.287304	0.000201958	0.000403645
3	chr22:44234023:G:A	44234023	NA,A	NA,G	NA,1	NA,inf	NA,inf	NA,0.391182	0.000201926	0.000403561
3	chr22:43924245:A:G	43924245	NA,G	NA,A	NA,1	NA,inf	NA,inf	NA,0.327832	0.000201748	0.000403233
3	chr22:44262388:C:T	44262388	T,T	C,C	1,1	-inf,-inf	inf,inf	1.85786,0.166013	0.000201514	0.000402648
3	chr22:44110430:C:T	44110430	NA,T	NA,C	NA,1	NA,inf	NA,inf	NA,0.392065	0.000201446	0.0004026
3	chr22:44252648:T:C	44252648	C,C	T,T	1,1	-inf,-inf	inf,inf	1.0739,1.35688	0.0002014	0.000402457
3	chr22:44294696:C:T	44294696	NA,T	NA,C	NA,1	NA,inf	NA,inf	NA,0.407826	0.000201319	0.000402378
3	chr22:44137175:A:G	44137175	NA,G	NA,A	NA,1	NA,-inf	NA,inf	NA,0.417909	0.000201315	0.000402316
3	chr22:43925319:C:T	43925319	NA,T	NA,C	NA,1	NA,inf	NA,inf	NA,0.328459	0.000201161	0.000402057
3	chr22:44217642:C:T	44217642	T,T	C,C	1,1	inf,-inf	inf,inf	1.59329,0.281037	0.000201073	0.000401816
3	chr22:43823733:G:A	43823733	NA,A	NA,G	NA,1	NA,inf	NA,inf	NA,0.337541	0.000200997	0.000401699
3	chr22:43950331:A:G	43950331	NA,G	NA,A	NA,1	NA,inf	NA,inf	NA,0.282773	0.000200981	0.000401693
3	chr22:43534501:CTG:C	43534501	NA,C	NA,CTG	NA,1	NA,inf	NA,inf	NA,0.312174	0.000200975	0.000401674
3	chr22:44259417:G:A	44259417	NA,A	NA,G	NA,1	NA,-inf	NA,inf	NA,0.400656	0.000200898	0.000401499
3	chr22:44200285:C:T	44200285	NA,T	NA,C	NA,1	NA,inf	NA,inf	NA,0.362863	0.000200641	0.000400978
3	chr22:43885069:C:T	43885069	NA,T	NA,C	NA,1	NA,inf	NA,inf	NA,0.333026	0.000200623	0.00040097
3	chr22:44428266:G:A	44428266	NA,A	NA,G	NA,1	NA,-inf	NA,inf	NA,0.412241	0.000200605	0.000400886
3	chr22:44324647:T:C	44324647	NA,C	NA,T	NA,1	NA,inf	NA,inf	NA,0.369001	0.000200505	0.000400743
3	chr22:43887317:C:CTGT	43887317	NA,CTGT	NA,C	NA,1	NA,inf	NA,inf	NA,0.343588	0.000200422	0.000400561
3	chr22:43925761:G:A	43925761	NA,A	NA,G	NA,1	NA,inf	NA,inf	NA,0.325157	0.000200387	0.000400508
3	chr22:44196530:G:A	44196530	NA,A	NA,G	NA,1	NA,inf	NA,inf	NA,0.365813	0.000200315	0.000400372
3	chr22:43887316:A:T	43887316	NA,T	NA,A	NA,1	NA,inf	NA,inf	NA,0.342699	0.000200195	0.000400106
3	chr22:43887319:GCCT:G	43887319	NA,G	NA,GCCT	NA,1	NA,inf	NA,inf	NA,0.342727	0.000200192	0.0004001
3	chr22:44277739:T:C	44277739	NA,C	NA,T	NA,1	NA,-inf	NA,inf	NA,0.402597	0.000200173	0.000399964
3	chr22:43718476:A:C	43718476	NA,C	NA,A	NA,1	NA,inf	NA,inf	NA,0.372421	0.000200068	0.000399854
3	chr22:44346045:G:T	44346045	NA,T	NA,G	NA,1	NA,inf	NA,inf	NA,0.370334	0.000200062	0.000399901
3	chr22:44070323:C:A	44070323	NA,A	NA,C	NA,1	NA,inf	NA,inf	NA,0.334581	0.000200044	0.000399821
3	chr22:43598491:A:G	43598491	G,G	A,A	1,1	-inf,inf	inf,inf	2.79981,0.0265474	0.000200041	0.000399708
3	chr22:43926053:C:A	43926053	NA,A	NA,C	NA,1	NA,inf	NA,inf	NA,0.323528	0.000199736	0.000399209
3	chr22:44135806:C:T	44135806	NA,T	NA,C	NA,1	NA,-inf	NA,inf	NA,0.411176	0.00019962	0.000398928
3	chr22:44221645:C:T	44221645	T,T	C,C	1,1	inf,inf	inf,inf	0.904368,0.448324	0.000199222	0.000397976
3	chr22:43634932:T:C	43634932	NA,C	NA,T	NA,1	NA,inf	NA,inf	NA,0.342409	0.000199105	0.000397952
3	chr22:44092523:G:C	44092523	NA,C	NA,G	NA,1	NA,inf	NA,inf	NA,0.47233	0.000199002	0.000397722
3	chr22:43459442:G:T	43459442	NA,T	NA,G	NA,1	NA,-inf	NA,inf	NA,0.412189	0.000198997	0.000397651
3	chr22:44238628:G:A	44238628	NA,A	NA,G	NA,1	NA,inf	NA,inf	NA,0.362196	0.000198915	0.000397559
3	chr22:43855269:C:G	43855269	NA,G	NA,C	NA,1	NA,inf	NA,inf	NA,0.480623	0.000198862	0.000397488
3	chr22:43954063:A:T	43954063	NA,T	NA,A	NA,1	NA,-inf	NA,inf	NA,0.471572	0.000198768	0.000397209
3	chr22:44395260:G:A	44395260	NA,A	NA,G	NA,1	NA,inf	NA,inf	NA,0.380425	0.00019858	0.000396935
3	chr22:43983627:C:G	43983627	NA,G	NA,C	NA,1	NA,inf	NA,inf	NA,0.327254	0.000198533	0.000396788
3	chr22:44105744:T:C	44105744	NA,C	NA,T	NA,1	NA,-inf	NA,inf	NA,0.418035	0.000198467	0.000396642
3	chr22:44388873:G:A	44388873	NA,A	NA,G	NA,1	NA,-inf	NA,inf	NA,0.427586	0.000198076	0.000395849
3	chr22:43895622:C:G	43895622	NA,G	NA,C	NA,1	NA,-inf	NA,inf	NA,0.408354	0.00019803	0.000395744
3	chr22:44288402:C:T	44288402	NA,T	NA,C	NA,1	NA,inf	NA,inf	NA,0.393845	0.00019802	0.000395783
3	chr22:44277755:G:A	44277755	NA,A	NA,G	NA,1	NA,-inf	NA,inf	NA,0.391691	0.000197761	0.000395145
3	chr22:43474259:G:A	43474259	NA,A	NA,G	NA,1	NA,-inf	NA,inf	NA,0.415592	0.000197721	0.000395135
3	chr22:44197016:C:G	44197016	NA,G	NA,C	NA,1	NA,inf	NA,inf	NA,0.35251	0.000197626	0.000394997
3	chr22:43505296:T:C	43505296	NA,C	NA,T	NA,1	NA,inf	NA,inf	NA,0.310013	0.000197501	0.000394728
3	chr22:43532005:T:G	43532005	NA,G	NA,T	NA,1	NA,inf	NA,inf	NA,0.296913	0.000197303	0.000394335
3	chr22:43727296:G:A	43727296	A,A	G,G	1,1	-inf,-inf	inf,inf	2.22471,0.161668	0.000197161	0.00039399
3	chr22:43954045:C:T	43954045	NA,T	NA,C	NA,1	NA,-inf	NA,inf	NA,0.461997	0.00019657	0.000392817
3	chr22:44107483:A:G	44107483	NA,G	NA,A	NA,1	NA,-inf	NA,inf	NA,0.420034	0.000196407	0.000392479
3	chr22:43829919:A:C	43829919	NA,C	NA,A	NA,1	NA,-inf	NA,inf	NA,0.372072	0.00019636	0.000392413
3	chr22:43977251:G:A	43977251	NA,A	NA,G	NA,1	NA,-inf	NA,inf	NA,0.452304	0.000196284	0.000392253
3	chr22:43703608:T:A	43703608	NA,A	NA,T	NA,1	NA,-inf	NA,inf	NA,0.23008	0.00019626	0.000392219
3	chr22:43971749:C:T	43971749	NA,T	NA,C	NA,1	NA,inf	NA,inf	NA,0.298045	0.000196107	0.00039195
3	chr22:44223820:A:G	44223820	G,G	A,A	1,1	inf,inf	inf,inf	0.884311,0.476418	0.000195862	0.000391265
3	chr22:43866705:G:A	43866705	NA,A	NA,G	NA,1	NA,inf	NA,inf	NA,0.322647	0.000195853	0.000391413
3	chr22:44272635:G:A	44272635	NA,A	NA,G	NA,1	NA,inf	NA,inf	NA,0.336716	0.000195842	0.000391431
3	chr22:43692046:G:C	43692046	NA,C	NA,G	NA,1	NA,inf	NA,inf	NA,0.354674	0.000195635	0.000390995
3	chr22:43441384:G:T	43441384	NA,T	NA,G	NA,1	NA,inf	NA,inf	NA,0.369744	0.000195373	0.000390477
3	chr22:43513200:A:G	43513200	NA,G	NA,A	NA,1	NA,inf	NA,inf	NA,0.29039	0.00019517	0.000390079
3	chr22:44194617:A:G	44194617	NA,G	NA,A	NA,1	NA,inf	NA,inf	NA,0.347334	0.000194951	0.000389645
3	chr22:44370798:T:C	44370798	NA,C	NA,T	NA,1	NA,-inf	NA,inf	NA,0.360308	0.00019494	0.000389534
3	chr22:44257409:G:A	44257409	NA,A	NA,G	NA,1	NA,inf	NA,inf	NA,0.330331	0.000194804	0.000389349
3	chr22:43516404:C:T	43516404	NA,T	NA,C	NA,1	NA,inf	NA,inf	NA,0.311575	0.000194771	0.000389278
3	chr22:43675762:A:C	43675762	NA,C	NA,A	NA,1	NA,inf	NA,inf	NA,0.349616	0.000194384	0.000388496
3	chr22:44153898:C:T	44153898	NA,T	NA,C	NA,1	NA,inf	NA,inf	NA,0.353934	0.000194311	0.000388398
3	chr22:43925735:G:A	43925735	NA,A	NA,G	NA,1	NA,inf	NA,inf	NA,0.301378	0.000194238	0.000388218
3	chr22:44194251:T:A	44194251	NA,A	NA,T	NA,1	NA,inf	NA,inf	NA,0.343984	0.000194105	0.000387954
3	chr22:43950731:C:T	43950731	NA,T	NA,C	NA,1	NA,inf	NA,inf	NA,0.25754	0.000194044	0.000387829
3	chr22:44268104:G:A	44268104	NA,A	NA,G	NA,1	NA,-inf	NA,inf	NA,0.371058	0.000194043	0.000387792
3	chr22:43921194:C:A	43921194	NA,A	NA,C	NA,1	NA,inf	NA,inf	NA,0.305425	0.00019402	0.000387779
3	chr22:44409508:G:A	44409508	NA,A	NA,G	NA,1	NA,inf	NA,inf	NA,0.359683	0.000194013	0.000387654
3	chr22:44282199:G:T	44282199	NA,T	NA,G	NA,1	NA,inf	NA,inf	NA,0.338734	0.000193935	0.000387629
3	chr22:44005352:G:A	44005352	A,A	G,G	1,1	inf,-inf	inf,inf	2.93658,0.81555	0.000193758	0.000387186
3	chr22:43758661:GC:G	43758661	NA,G	NA,GC	NA,1	NA,-inf	NA,inf	NA,0.413018	0.000193139	0.000385977
3	chr22:43676437:AG:A	43676437	NA,A	NA,AG	NA,1	NA,inf	NA,inf	NA,0.341936	0.000193104	0.000385941
3	chr22:44259811:A:G	44259811	NA,G	NA,A	NA,1	NA,inf	NA,inf	NA,0.322979	0.000193058	0.000385858
3	chr22:44388621:G:A	44388621	NA,A	NA,G	NA,1	NA,-inf	NA,inf	NA,0.404239	0.000192776	0.00038526
3	chr22:43968144:T:A	43968144	NA,A	NA,T	NA,1	NA,inf	NA,inf	NA,0.285267	0.000192698	0.000385137
3	chr22:43472704:C:T	43472704	NA,T	NA,C	NA,1	NA,-inf	NA,inf	NA,0.403837	0.000192549	0.000384785
3	chr22:44339460:T:C	44339460	NA,C	NA,T	NA,1	NA,inf	NA,inf	NA,0.349876	0.000192423	0.00038459
3	chr22:44390685:G:A	44390685	NA,A	NA,G	NA,1	NA,inf	NA,inf	NA,0.35259	0.00019235	0.000384408
3	chr22:44108040:A:AT	44108040	NA,AT	NA,A	NA,1	NA,-inf	NA,inf	NA,0.37632	0.000192334	0.000384367
3	chr22:43453072:C:T	43453072	NA,T	NA,C	NA,1	NA,inf	NA,inf	NA,0.311172	0.00019212	0.000383977
3	chr22:43575939:T:C	43575939	NA,C	NA,T	NA,1	NA,inf	NA,inf	NA,0.301176	0.000192005	0.000383736
3	chr22:44076253:T:G	44076253	NA,G	NA,T	NA,1	NA,inf	NA,inf	NA,0.475839	0.000191969	0.000383683
3	chr22:44163280:A:T	44163280	NA,T	NA,A	NA,1	NA,-inf	NA,inf	NA,0.364183	0.000191902	0.000383509
3	chr22:44423162:C:T	44423162	NA,T	NA,C	NA,1	NA,-inf	NA,inf	NA,0.368154	0.000191865	0.000383273
3	chr22:44022680:A:G	44022680	NA,G	NA,A	NA,1	NA,inf	NA,inf	NA,0.268674	0.000191836	0.000383443
3	chr22:43722686:G:A	43722686	NA,A	NA,G	NA,1	NA,inf	NA,inf	NA,0.338622	0.000191831	0.000383392
3	chr22:43947766:T:G	43947766	NA,G	NA,T	NA,1	NA,-inf	NA,inf	NA,0.520097	0.000191755	0.000383191
3	chr22:44416881:T:G	44416881	G,G	T,T	1,1	inf,-inf	inf,inf	0.575019,1.63559	0.000191721	0.000384056
3	chr22:43933426:G:A	43933426	NA,A	NA,G	NA,1	NA,-inf	NA,inf	NA,0.466216	0.000191713	0.000383129
3	chr22:43915591:C:T	43915591	T,T	C,C	1,1	inf,-inf	inf,inf	2.55946,0.130829	0.000191708	0.000383162
3	chr22:44389135:G:A	44389135	NA,A	NA,G	NA,1	NA,-inf	NA,inf	NA,0.398701	0.00019168	0.000383069
3	chr22:43879303:C:T	43879303	NA,T	NA,C	NA,1	NA,-inf	NA,inf	NA,0.373932	0.000191507	0.000382728
3	chr22:43552022:G:A	43552022	NA,A	NA,G	NA,1	NA,inf	NA,inf	NA,0.306949	0.000191486	0.000382717
3	chr22:44007979:G:A	44007979	NA,A	NA,G	NA,1	NA,inf	NA,inf	NA,0.304329	0.000191446	0.000382622
3	chr22:44111092:TTC:T	44111092	NA,T	NA,TTC	NA,1	NA,-inf	NA,inf	NA,0.403953	0.000191358	0.000382376
3	chr22:43505383:G:A	43505383	NA,A	NA,G	NA,1	NA,-inf	NA,inf	NA,0.287908	0.000191355	0.0003824
3	chr22:44261432:A:G	44261432	NA,G	NA,A	NA,1	NA,-inf	NA,inf	NA,0.361106	0.000191323	0.000382349
3	chr22:44163237:A:G	44163237	NA,G	NA,A	NA,1	NA,-inf	NA,inf	NA,0.360969	0.000191165	0.000382038
3	chr22:44088466:T:G	44088466	NA,G	NA,T	NA,1	NA,-inf	NA,inf	NA,0.366524	0.000191028	0.000381762
3	chr22:43539917:C:T	43539917	NA,T	NA,C	NA,1	NA,inf	NA,inf	NA,0.274953	0.000191005	0.000381747
3	chr22:43614637:G:C	43614637	C,C	G,G	1,1	-inf,inf	inf,inf	2.7616,0.0326666	0.000190863	0.000381375
3	chr22:44360192:G:A	44360192	NA,A	NA,G	NA,1	NA,inf	NA,inf	NA,0.356341	0.000190757	0.000381255
3	chr22:43874994:G:A	43874994	NA,A	NA,G	NA,1	NA,inf	NA,inf	NA,0.330083	0.000190723	0.000381185
3	chr22:43676913:T:C	43676913	NA,C	NA,T	NA,1	NA,inf	NA,inf	NA,0.333553	0.000190671	0.000381076
3	chr22:44311627:G:A	44311627	NA,A	NA,G	NA,1	NA,-inf	NA,inf	NA,0.356041	0.000190656	0.000380969
3	chr22:44086281:G:A	44086281	NA,A	NA,G	NA,1	NA,inf	NA,inf	NA,0.320352	0.000190505	0.000380755
3	chr22:43471947:AC:A	43471947	NA,A	NA,AC	NA,1	NA,inf	NA,inf	NA,0.289075	0.000190405	0.000380581
3	chr22:43484833:A:C	43484833	NA,C	NA,A	NA,1	NA,-inf	NA,inf	NA,0.377407	0.00019023	0.000380173
3	chr22:44221522:G:A	44221522	A,A	G,G	1,1	inf,inf	inf,inf	0.897134,0.418168	0.000189769	0.000379097
3	chr22:44277004:C:T	44277004	NA,T	NA,C	NA,1	NA,inf	NA,inf	NA,0.318731	0.000189741	0.000379265
3	chr22:44349562:G:A	44349562	NA,A	NA,G	NA,1	NA,-inf	NA,inf	NA,0.386625	0.000189536	0.000378733
3	chr22:43656163:G:A	43656163	NA,A	NA,G	NA,1	NA,inf	NA,inf	NA,0.285122	0.000189514	0.000378796
3	chr22:44276260:A:G	44276260	NA,G	NA,A	NA,1	NA,inf	NA,inf	NA,0.31703	0.000189348	0.000378478
3	chr22:44019561:G:A	44019561	NA,A	NA,G	NA,1	NA,inf	NA,inf	NA,0.281818	0.000189239	0.000378231
3	chr22:44345877:A:T	44345877	NA,T	NA,A	NA,1	NA,-inf	NA,inf	NA,0.343467	0.000189236	0.000378206
3	chr22:43870397:A:G	43870397	NA,G	NA,A	NA,1	NA,-inf	NA,inf	NA,0.362285	0.000189229	0.000378153
3	chr22:44015819:C:T	44015819	NA,T	NA,C	NA,1	NA,inf	NA,inf	NA,0.295927	0.000189214	0.000378165
3	chr22:44336542:A:G	44336542	G,G	A,A	1,1	-inf,inf	inf,inf	0.165386,1.7956	0.000189186	0.000377923
3	chr22:43523897:CCTTT:C	43523897	NA,C	NA,CCTTT	NA,1	NA,-inf	NA,inf	NA,0.383818	0.000189103	0.000377902
3	chr22:43643320:C:T	43643320	NA,T	NA,C	NA,1	NA,inf	NA,inf	NA,0.284028	0.000189093	0.000377957
3	chr22:44156556:C:T	44156556	NA,T	NA,C	NA,1	NA,-inf	NA,inf	NA,0.347588	0.000189046	0.000377808
3	chr22:43650357:C:T	43650357	NA,T	NA,C	NA,1	NA,inf	NA,inf	NA,0.29445	0.000189021	0.000377802
3	chr22:43812447:C:T	43812447	NA,T	NA,C	NA,1	NA,inf	NA,inf	NA,0.287793	0.000188991	0.000377718
3	chr22:43794665:T:C	43794665	NA,C	NA,T	NA,1	NA,-inf	NA,inf	NA,0.394463	0.00018898	0.000377667
3	chr22:44147618:C:T	44147618	NA,T	NA,C	NA,1	NA,-inf	NA,inf	NA,0.337546	0.000188922	0.000377551
3	chr22:43976324:C:T	43976324	NA,T	NA,C	NA,1	NA,inf	NA,inf	NA,0.286026	0.000188835	0.0003774
3	chr22:44167083:T:C	44167083	NA,C	NA,T	NA,1	NA,inf	NA,inf	NA,0.351308	0.000188693	0.000377181
3	chr22:44219366:G:A	44219366	NA,A	NA,G	NA,1	NA,inf	NA,inf	NA,0.309408	0.000188537	0.000376826
3	chr22:43973296:G:A	43973296	NA,A	NA,G	NA,1	NA,-inf	NA,inf	NA,0.49248	0.00018846	0.000376608
3	chr22:43507990:C:T	43507990	NA,T	NA,C	NA,1	NA,inf	NA,inf	NA,0.260641	0.000188424	0.000376596
3	chr22:44265095:C:T	44265095	NA,T	NA,C	NA,1	NA,-inf	NA,inf	NA,0.338544	0.000188326	0.000376349
3	chr22:43529780:A:G	43529780	NA,G	NA,A	NA,1	NA,-inf	NA,inf	NA,0.371433	0.000188239	0.000376177
3	chr22:44040700:C:T	44040700	NA,T	NA,C	NA,1	NA,-inf	NA,inf	NA,0.399818	0.000188213	0.000376144
3	chr22:44028543:A:G	44028543	G,G	A,A	1,1	inf,inf	inf,inf	2.80464,0.206796	0.000187915	0.000375572
3	chr22:43919960:G:A	43919960	NA,A	NA,G	NA,1	NA,inf	NA,inf	NA,0.280523	0.000187913	0.000375571
3	chr22:43915629:CAG:C	43915629	NA,C	NA,CAG	NA,1	NA,inf	NA,inf	NA,0.29231	0.000187874	0.000375481
3	chr22:44298165:G:A	44298165	NA,A	NA,G	NA,1	NA,inf	NA,inf	NA,0.312901	0.000187864	0.000375471
3	chr22:44222824:C:T	44222824	T,T	C,C	1,1	inf,inf	inf,inf	0.877333,0.45202	0.000187191	0.000373948
3	chr22:43977456:G:A	43977456	NA,A	NA,G	NA,1	NA,inf	NA,inf	NA,0.261895	0.000186968	0.000373685
3	chr22:44124074:GTTGA:G	44124074	NA,G	NA,GTTGA	NA,1	NA,-inf	NA,inf	NA,0.354674	0.000186932	0.000373599
3	chr22:44340818:G:A	44340818	NA,A	NA,G	NA,1	NA,inf	NA,inf	NA,0.310551	0.000186715	0.000373229
3	chr22:44427929:T:G	44427929	NA,G	NA,T	NA,1	NA,inf	NA,inf	NA,0.355931	0.000186656	0.000373234
3	chr22:44016998:C:T	44016998	NA,T	NA,C	NA,1	NA,inf	NA,inf	NA,0.541191	0.000186545	0.000372847
3	chr22:43526200:C:G	43526200	NA,G	NA,C	NA,1	NA,inf	NA,inf	NA,0.276045	0.000186534	0.000372815
3	chr22:44194702:C:T	44194702	NA,T	NA,C	NA,1	NA,inf	NA,inf	NA,0.310239	0.000186534	0.000372821
3	chr22:43473212:G:A	43473212	NA,A	NA,G	NA,1	NA,inf	NA,inf	NA,0.430789	0.000186528	0.000372806
3	chr22:44393477:G:A	44393477	NA,A	NA,G	NA,1	NA,inf	NA,inf	NA,0.326911	0.000186447	0.000372614
3	chr22:44291560:AG:A	44291560	NA,A	NA,AG	NA,1	NA,inf	NA,inf	NA,0.338631	0.0001863	0.000372359
3	chr22:44223455:T:G	44223455	G,G	T,T	1,1	inf,inf	inf,inf	0.850723,0.499321	0.000186281	0.000372129
3	chr22:44187013:G:A	44187013	NA,A	NA,G	NA,1	NA,inf	NA,inf	NA,0.296227	0.00018628	0.000372305
3	chr22:44223711:C:T	44223711	T,T	C,C	1,1	inf,inf	inf,inf	0.860593,0.479043	0.000186278	0.000372123
3	chr22:44095776:T:C	44095776	NA,C	NA,T	NA,1	NA,inf	NA,inf	NA,0.304913	0.000186177	0.000372075
3	chr22:43512678:G:A	43512678	NA,A	NA,G	NA,1	NA,-inf	NA,inf	NA,0.363688	0.000186159	0.000372034
3	chr22:43985131:AC:A	43985131	NA,A	NA,AC	NA,1	NA,-inf	NA,inf	NA,0.411983	0.000186146	0.000372
3	chr22:43948032:A:G	43948032	NA,G	NA,A	NA,1	NA,-inf	NA,inf	NA,0.490011	0.000185985	0.000371663
3	chr22:43974735:T:C	43974735	C,C	T,T	1,1	inf,inf	inf,inf	3.72862,2.05072	0.00018592	0.000371876
3	chr22:44055997:G:A	44055997	NA,A	NA,G	NA,1	NA,-inf	NA,inf	NA,0.199966	0.000185776	0.000371267
3	chr22:43504599:G:A	43504599	NA,A	NA,G	NA,1	NA,-inf	NA,inf	NA,0.316292	0.000185751	0.000371228
3	chr22:43744920:A:G	43744920	NA,G	NA,A	NA,1	NA,-inf	NA,inf	NA,0.190538	0.000185705	0.000371129
3	chr22:43511440:C:T	43511440	T,NA	C,NA	1,NA	inf,NA	inf,NA	0.763261,NA	0.000185656	0.000371027
3	chr22:44276052:T:C	44276052	NA,C	NA,T	NA,1	NA,inf	NA,inf	NA,0.306865	0.000185634	0.000371079
3	chr22:44287509:A:C	44287509	NA,C	NA,A	NA,1	NA,-inf	NA,inf	NA,0.329588	0.000185616	0.000370947
3	chr22:43677205:T:C	43677205	NA,C	NA,T	NA,1	NA,inf	NA,inf	NA,0.31334	0.000185616	0.000370974
3	chr22:44293475:A:C	44293475	NA,C	NA,A	NA,1	NA,-inf	NA,inf	NA,0.331136	0.000185498	0.000370673
3	chr22:44219960:T:C	44219960	NA,C	NA,T	NA,1	NA,inf	NA,inf	NA,0.31815	0.000185415	0.000370565
3	chr22:44218690:C:T	44218690	NA,T	NA,C	NA,1	NA,inf	NA,inf	NA,0.290601	0.000185364	0.000370498
3	chr22:44372816:G:C	44372816	NA,C	NA,G	NA,1	NA,-inf	NA,inf	NA,0.329902	0.000185238	0.000370189
3	chr22:44051920:G:GATGCTGCC	44051920	NA,GATGCTGCC	NA,G	NA,1	NA,-inf	NA,inf	NA,0.343438	0.000185044	0.000369811
3	chr22:44050252:A:G	44050252	NA,G	NA,A	NA,1	NA,inf	NA,inf	NA,0.343758	0.000184956	0.000369688
3	chr22:44126376:T:C	44126376	NA,C	NA,T	NA,1	NA,-inf	NA,inf	NA,0.343448	0.000184817	0.000369369
3	chr22:44157015:T:C	44157015	NA,C	NA,T	NA,1	NA,inf	NA,inf	NA,0.301778	0.000184529	0.000368795
3	chr22:43682752:A:T	43682752	NA,T	NA,A	NA,1	NA,inf	NA,inf	NA,0.305667	0.000184485	0.000368712
3	chr22:43916731:T:C	43916731	NA,C	NA,T	NA,1	NA,-inf	NA,inf	NA,0.378799	0.00018445	0.000368622
3	chr22:44155550:C:T	44155550	NA,T	NA,C	NA,1	NA,inf	NA,inf	NA,0.309223	0.000184286	0.000368354
3	chr22:44300091:A:G	44300091	NA,G	NA,A	NA,1	NA,inf	NA,inf	NA,0.337807	0.000184122	0.000367979
3	chr22:44411200:C:T	44411200	T,NA	C,NA	1,NA	inf,NA	inf,NA	0.895908,NA	0.000183884	0.000367497
3	chr22:44267009:C:T	44267009	NA,T	NA,C	NA,1	NA,-inf	NA,inf	NA,0.321911	0.000183587	0.000366894
3	chr22:44223697:G:C	44223697	C,C	G,G	1,1	inf,inf	inf,inf	0.855664,0.479797	0.000183576	0.000366726
3	chr22:44166680:G:A	44166680	NA,A	NA,G	NA,1	NA,-inf	NA,inf	NA,0.328342	0.000183527	0.000366786
3	chr22:43813426:T:A	43813426	NA,A	NA,T	NA,1	NA,-inf	NA,inf	NA,0.336432	0.000183511	0.000366749
3	chr22:44268070:C:T	44268070	NA,T	NA,C	NA,1	NA,inf	NA,inf	NA,0.277556	0.000183444	0.000366651
3	chr22:44147663:TC:T	44147663	NA,T	NA,TC	NA,1	NA,-inf	NA,inf	NA,0.331466	0.000183245	0.000366205
3	chr22:44168627:C:T	44168627	NA,T	NA,C	NA,1	NA,inf	NA,inf	NA,0.320474	0.000183065	0.000365873
3	chr22:43838167:G:A	43838167	A,A	G,G	1,1	inf,inf	inf,inf	1.37435,0.284255	0.000183039	0.000365811
3	chr22:44124218:A:G	44124218	NA,G	NA,A	NA,1	NA,-inf	NA,inf	NA,0.332126	0.000183037	0.000365803
3	chr22:44405505:G:A	44405505	NA,A	NA,G	NA,1	NA,-inf	NA,inf	NA,0.312529	0.000182951	0.00036552
3	chr22:44108830:T:G	44108830	NA,G	NA,T	NA,1	NA,-inf	NA,inf	NA,0.360381	0.000182903	0.00036549
3	chr22:43545970:TA:T	43545970	NA,T	NA,TA	NA,1	NA,inf	NA,inf	NA,0.239967	0.000182856	0.000365462
3	chr22:43439852:C:T	43439852	NA,T	NA,C	NA,1	NA,inf	NA,inf	NA,0.318669	0.000182809	0.000365368
3	chr22:43832389:C:T	43832389	NA,T	NA,C	NA,1	NA,-inf	NA,inf	NA,0.306951	0.000182696	0.000365111
3	chr22:44161634:C:T	44161634	NA,T	NA,C	NA,1	NA,inf	NA,inf	NA,0.291123	0.000182617	0.000364981
3	chr22:43533942:C:T	43533942	NA,T	NA,C	NA,1	NA,inf	NA,inf	NA,0.236636	0.000182551	0.000364851
3	chr22:43492184:C:T	43492184	T,NA	C,NA	1,NA	-inf,NA	inf,NA	1.02535,NA	0.000182396	0.000364533
3	chr22:44166571:A:C	44166571	NA,C	NA,A	NA,1	NA,inf	NA,inf	NA,0.304692	0.000182245	0.000364268
3	chr22:44395468:A:G	44395468	NA,G	NA,A	NA,1	NA,inf	NA,inf	NA,0.292815	0.00018222	0.000364205
3	chr22:43638646:T:C	43638646	NA,C	NA,T	NA,1	NA,inf	NA,inf	NA,0.27735	0.000182195	0.000364142
3	chr22:43635147:C:T	43635147	NA,T	NA,C	NA,1	NA,inf	NA,inf	NA,0.277053	0.000182129	0.000364011
3	chr22:43543975:G:A	43543975	NA,A	NA,G	NA,1	NA,-inf	NA,inf	NA,0.330432	0.000182116	0.000363952
3	chr22:43818243:T:C	43818243	NA,C	NA,T	NA,1	NA,-inf	NA,inf	NA,0.310808	0.000182083	0.00036389
3	chr22:44217400:T:C	44217400	C,C	T,T	1,1	inf,-inf	inf,inf	1.54791,0.273434	0.000182071	0.000363848
3	chr22:44285883:G:A	44285883	NA,A	NA,G	NA,1	NA,inf	NA,inf	NA,0.282665	0.000182061	0.000363882
3	chr22:43825066:G:C	43825066	NA,C	NA,G	NA,1	NA,-inf	NA,inf	NA,0.30543	0.000182056	0.000363836
3	chr22:43642164:C:A	43642164	NA,A	NA,C	NA,1	NA,inf	NA,inf	NA,0.276582	0.000182032	0.000363818
3	chr22:44370794:C:T	44370794	NA,T	NA,C	NA,1	NA,-inf	NA,inf	NA,0.301783	0.000181719	0.000363117
3	chr22:44353294:C:T	44353294	NA,T	NA,C	NA,1	NA,inf	NA,inf	NA,0.303856	0.000181717	0.000363206
3	chr22:44278392:G:A	44278392	NA,A	NA,G	NA,1	NA,-inf	NA,inf	NA,0.286192	0.00018166	0.000363014
3	chr22:43772694:C:A	43772694	NA,A	NA,C	NA,1	NA,inf	NA,inf	NA,0.290806	0.000181449	0.000362645
3	chr22:43510575:T:G	43510575	NA,G	NA,T	NA,1	NA,inf	NA,inf	NA,0.230719	0.000181329	0.000362416
3	chr22:43862403:C:T	43862403	T,T	C,C	1,1	inf,-inf	inf,inf	1.32757,0.393671	0.00018126	0.000362234
3	chr22:43757963:G:A	43757963	NA,A	NA,G	NA,1	NA,inf	NA,inf	NA,0.289823	0.000181256	0.000362258
3	chr22:44219378:G:A	44219378	NA,A	NA,G	NA,1	NA,-inf	NA,inf	NA,0.280184	0.000181156	0.000362026
3	chr22:44214328:A:G	44214328	NA,G	NA,A	NA,1	NA,-inf	NA,inf	NA,0.32298	0.000180992	0.000361713
3	chr22:43560932:G:A	43560932	NA,A	NA,G	NA,1	NA,inf	NA,inf	NA,0.265257	0.000180878	0.000361507
3	chr22:43998477:G:A	43998477	NA,A	NA,G	NA,1	NA,-inf	NA,inf	NA,0.406333	0.000180853	0.000361414
3	chr22:43439989:C:T	43439989	NA,T	NA,C	NA,1	NA,inf	NA,inf	NA,0.30766	0.000180616	0.000360986
3	chr22:44199331:T:C	44199331	NA,C	NA,T	NA,1	NA,inf	NA,inf	NA,0.29835	0.000180577	0.000360931
3	chr22:43530130:G:C	43530130	C,C	G,G	1,1	-inf,inf	inf,inf	2.54676,0.320505	0.000180569	0.000360831
3	chr22:43511652:G:A	43511652	NA,A	NA,G	NA,1	NA,inf	NA,inf	NA,0.2262	0.000180505	0.000360769
3	chr22:44236790:CA:C	44236790	NA,C	NA,CA	NA,1	NA,inf	NA,inf	NA,0.275574	0.000180505	0.000360772
3	chr22:44299378:C:T	44299378	NA,T	NA,C	NA,1	NA,inf	NA,inf	NA,0.286044	0.000180333	0.000360416
3	chr22:44084048:C:T	44084048	NA,T	NA,C	NA,1	NA,-inf	NA,inf	NA,0.362849	0.00018033	0.000360335
3	chr22:43822192:G:C	43822192	NA,C	NA,G	NA,1	NA,-inf	NA,inf	NA,0.320342	0.000180327	0.000360388
3	chr22:43655853:A:C	43655853	NA,C	NA,A	NA,1	NA,inf	NA,inf	NA,0.243451	0.000180143	0.000360062
3	chr22:43719623:T:C	43719623	NA,C	NA,T	NA,1	NA,inf	NA,inf	NA,0.280337	0.000180117	0.00035999
3	chr22:43670920:T:C	43670920	NA,C	NA,T	NA,1	NA,inf	NA,inf	NA,0.236206	0.000180001	0.000359775
3	chr22:44182162:G:A	44182162	NA,A	NA,G	NA,1	NA,inf	NA,inf	NA,0.266496	0.000179954	0.000359651
3	chr22:43974062:C:T	43974062	NA,T	NA,C	NA,1	NA,inf	NA,inf	NA,0.230656	0.00017993	0.000359616
3	chr22:44214108:G:A	44214108	NA,A	NA,G	NA,1	NA,-inf	NA,inf	NA,0.316781	0.000179762	0.000359254
3	chr22:44291355:C:T	44291355	NA,T	NA,C	NA,1	NA,-inf	NA,inf	NA,0.285674	0.000179711	0.000359131
3	chr22:43863459:C:T	43863459	NA,T	NA,C	NA,1	NA,inf	NA,inf	NA,0.248317	0.000179658	0.000359067
3	chr22:44167244:G:C	44167244	NA,C	NA,G	NA,1	NA,inf	NA,inf	NA,0.309655	0.000179638	0.000359077
3	chr22:44051068:C:T	44051068	T,T	C,C	1,1	inf,inf	inf,inf	1.60966,0.41615	0.000179494	0.000358645
3	chr22:44217983:T:C	44217983	C,C	T,T	1,1	inf,inf	inf,inf	0.457787,0.374146	0.000179488	0.000358604
3	chr22:44233092:T:C	44233092	NA,C	NA,T	NA,1	NA,inf	NA,inf	NA,0.256769	0.000179451	0.000358712
3	chr22:44341343:C:T	44341343	NA,T	NA,C	NA,1	NA,-inf	NA,inf	NA,0.291097	0.000179364	0.000358397
3	chr22:43927056:G:A	43927056	NA,A	NA,G	NA,1	NA,inf	NA,inf	NA,0.257221	0.000179358	0.000358456
3	chr22:44023908:C:T	44023908	NA,T	NA,C	NA,1	NA,inf	NA,inf	NA,0.248209	0.000179272	0.000358279
3	chr22:44269076:G:A	44269076	NA,A	NA,G	NA,1	NA,-inf	NA,inf	NA,0.298222	0.000179219	0.000358165
3	chr22:44193493:G:A	44193493	NA,A	NA,G	NA,1	NA,inf	NA,inf	NA,0.276107	0.00017907	0.000357902
3	chr22:44349233:A:G	44349233	NA,G	NA,A	NA,1	NA,-inf	NA,inf	NA,0.303427	0.000179064	0.00035781
3	chr22:44035034:A:G	44035034	G,G	A,A	1,1	inf,inf	inf,inf	2.05225,0.516732	0.000179045	0.000357729
3	chr22:43924110:G:A	43924110	NA,A	NA,G	NA,1	NA,inf	NA,inf	NA,0.234303	0.000179044	0.000357848
3	chr22:44204734:G:A	44204734	NA,A	NA,G	NA,1	NA,inf	NA,inf	NA,0.289407	0.000179023	0.000357795
3	chr22:43930082:G:T	43930082	NA,T	NA,G	NA,1	NA,-inf	NA,inf	NA,0.349305	0.000178851	0.000357435
3	chr22:44424663:C:G	44424663	NA,G	NA,C	NA,1	NA,-inf	NA,inf	NA,0.284089	0.00017882	0.000357399
3	chr22:44310248:G:A	44310248	NA,A	NA,G	NA,1	NA,inf	NA,inf	NA,0.280835	0.0001788	0.000357384
3	chr22:43895220:A:G	43895220	G,G	A,A	1,1	inf,inf	inf,inf	0.578401,0.701065	0.000178788	0.000357174
3	chr22:43943421:C:T	43943421	NA,T	NA,C	NA,1	NA,-inf	NA,inf	NA,0.451982	0.000178775	0.000357259
3	chr22:43511759:G:A	43511759	NA,A	NA,G	NA,1	NA,inf	NA,inf	NA,0.217908	0.000178769	0.0003573
3	chr22:44333996:G:C	44333996	NA,C	NA,G	NA,1	NA,inf	NA,inf	NA,0.278833	0.000178732	0.000357204
3	chr22:43975100:A:G	43975100	NA,G	NA,A	NA,1	NA,-inf	NA,inf	NA,0.341004	0.000178606	0.000356949
3	chr22:44183752:C:T	44183752	NA,T	NA,C	NA,1	NA,-inf	NA,inf	NA,0.287759	0.000178583	0.000356902
3	chr22:44165256:G:A	44165256	NA,A	NA,G	NA,1	NA,-inf	NA,inf	NA,0.293156	0.00017852	0.000356773
3	chr22:44195882:C:G	44195882	NA,G	NA,C	NA,1	NA,inf	NA,inf	NA,0.271189	0.000178508	0.000356778
3	chr22:43946294:G:T	43946294	NA,T	NA,G	NA,1	NA,-inf	NA,inf	NA,0.448822	0.00017844	0.00035659
3	chr22:43431278:A:G	43431278	NA,G	NA,A	NA,1	NA,inf	NA,inf	NA,0.255967	0.000178365	0.000356498
3	chr22:44108335:G:C	44108335	NA,C	NA,G	NA,1	NA,-inf	NA,inf	NA,0.337295	0.000178327	0.000356348
3	chr22:43828519:C:T	43828519	NA,T	NA,C	NA,1	NA,-inf	NA,inf	NA,0.286454	0.000178275	0.000356281
3	chr22:44294045:T:C	44294045	NA,C	NA,T	NA,1	NA,inf	NA,inf	NA,0.274169	0.000178258	0.00035627
3	chr22:43825608:T:C	43825608	NA,C	NA,T	NA,1	NA,inf	NA,inf	NA,0.239729	0.000178254	0.00035626
3	chr22:44304505:A:T	44304505	NA,T	NA,A	NA,1	NA,-inf	NA,inf	NA,0.297632	0.000178161	0.000356039
3	chr22:43842296:A:T	43842296	NA,T	NA,A	NA,1	NA,inf	NA,inf	NA,0.260554	0.000178113	0.000355995
3	chr22:44132173:G:A	44132173	NA,A	NA,G	NA,1	NA,-inf	NA,inf	NA,0.333725	0.000178087	0.0003559
3	chr22:43642142:T:C	43642142	NA,C	NA,T	NA,1	NA,inf	NA,inf	NA,0.256246	0.000178086	0.000355922
3	chr22:44344787:T:A	44344787	NA,A	NA,T	NA,1	NA,-inf	NA,inf	NA,0.306749	0.000177992	0.000355755
3	chr22:43573876:G:A	43573876	NA,A	NA,G	NA,1	NA,inf	NA,inf	NA,0.246142	0.000177875	0.000355512
3	chr22:44130595:A:G	44130595	NA,G	NA,A	NA,1	NA,-inf	NA,inf	NA,0.307419	0.000177869	0.000355453
3	chr22:44310336:A:T	44310336	T,T	A,A	1,1	-inf,-inf	inf,inf	2.02685,0.108041	0.000177784	0.000355314
3	chr22:44395225:C:T	44395225	NA,T	NA,C	NA,1	NA,inf	NA,inf	NA,0.275237	0.000177689	0.000355122
3	chr22:43645124:T:C	43645124	C,C	T,T	1,1	inf,-inf	inf,inf	1.74398,1.40258	0.000177682	0.00035541
3	chr22:44425511:C:T	44425511	NA,T	NA,C	NA,1	NA,inf	NA,inf	NA,0.276369	0.000177619	0.000354989
3	chr22:44150082:G:A	44150082	NA,A	NA,G	NA,1	NA,-inf	NA,inf	NA,0.277734	0.000177606	0.00035494
3	chr22:44377114:G:A	44377114	NA,A	NA,G	NA,1	NA,inf	NA,inf	NA,0.281227	0.000177566	0.000354865
3	chr22:44087444:G:T	44087444	T,NA	G,NA	1,NA	-inf,NA	inf,NA	1.375,NA	0.000177544	0.000354835
3	chr22:43661434:A:G	43661434	NA,G	NA,A	NA,1	NA,inf	NA,inf	NA,0.276897	0.000177371	0.000354495
3	chr22:43728754:G:A	43728754	A,A	G,G	1,1	inf,inf	inf,inf	0.44353,0.85595	0.000177366	0.000354313
3	chr22:44276498:T:C	44276498	NA,C	NA,T	NA,1	NA,inf	NA,inf	NA,0.265715	0.000177339	0.000354489
3	chr22:43906280:T:C	43906280	NA,C	NA,T	NA,1	NA,-inf	NA,inf	NA,0.349485	0.000177337	0.000354392
3	chr22:43464388:C:T	43464388	NA,T	NA,C	NA,1	NA,-inf	NA,inf	NA,0.319757	0.000177189	0.000354114
3	chr22:44134726:G:A	44134726	NA,A	NA,G	NA,1	NA,-inf	NA,inf	NA,0.32853	0.000177137	0.000354
3	chr22:44118972:C:A	44118972	NA,A	NA,C	NA,1	NA,inf	NA,inf	NA,0.291397	0.000177086	0.000353933
3	chr22:43670231:G:A	43670231	NA,A	NA,G	NA,1	NA,inf	NA,inf	NA,0.271925	0.00017699	0.000353733
3	chr22:43900322:C:G	43900322	NA,G	NA,C	NA,1	NA,inf	NA,inf	NA,0.24801	0.000176971	0.000353705
3	chr22:44196578:A:G	44196578	NA,G	NA,A	NA,1	NA,-inf	NA,inf	NA,0.293903	0.000176941	0.000353579
3	chr22:44327673:A:G	44327673	NA,G	NA,A	NA,1	NA,-inf	NA,inf	NA,0.302221	0.000176881	0.000353456
3	chr22:43886427:G:A	43886427	A,A	G,G	1,1	inf,-inf	inf,inf	1.36219,1.13478	0.000176828	0.000353471
3	chr22:44004258:C:T	44004258	NA,T	NA,C	NA,1	NA,inf	NA,inf	NA,0.220194	0.000176814	0.00035338
3	chr22:43625258:G:A	43625258	NA,A	NA,G	NA,1	NA,inf	NA,inf	NA,0.22372	0.000176806	0.000353392
3	chr22:44055106:A:T	44055106	NA,T	NA,A	NA,1	NA,-inf	NA,inf	NA,0.293895	0.000176767	0.000353276
3	chr22:44243151:CTG:C	44243151	NA,C	NA,CTG	NA,1	NA,-inf	NA,inf	NA,0.299178	0.000176743	0.00035322
3	chr22:44030192:T:C	44030192	NA,C	NA,T	NA,1	NA,inf	NA,inf	NA,0.250279	0.000176598	0.000352962
3	chr22:44057941:C:T	44057941	NA,T	NA,C	NA,1	NA,inf	NA,inf	NA,0.259478	0.000176566	0.000352873
3	chr22:43897907:C:T	43897907	T,T	C,C	1,1	inf,-inf	inf,inf	1.11043,0.696787	0.00017646	0.000352714
3	chr22:43660195:T:C	43660195	NA,C	NA,T	NA,1	NA,inf	NA,inf	NA,0.232255	0.000176459	0.000352696
3	chr22:44107935:G:A	44107935	NA,A	NA,G	NA,1	NA,-inf	NA,inf	NA,0.329408	0.000176307	0.00035232
3	chr22:44171026:G:A	44171026	A,NA	G,NA	1,NA	inf,NA	inf,NA	0.584749,NA	0.000176131	0.000352001
3	chr22:44159878:C:T	44159878	T,NA	C,NA	1,NA	inf,NA	inf,NA	0.0680681,NA	0.000175912	0.000351547
3	chr22:44234029:T:C	44234029	NA,C	NA,T	NA,1	NA,inf	NA,inf	NA,0.273836	0.000175793	0.000351354
3	chr22:43523352:C:T	43523352	NA,T	NA,C	NA,1	NA,-inf	NA,inf	NA,0.311202	0.000175451	0.000350627
3	chr22:43439813:C:T	43439813	NA,T	NA,C	NA,1	NA,-inf	NA,inf	NA,0.280441	0.000175451	0.000350643
3	chr22:44018564:C:T	44018564	NA,T	NA,C	NA,1	NA,-inf	NA,inf	NA,0.158273	0.000175313	0.000350358
3	chr22:44270234:C:A	44270234	NA,A	NA,C	NA,1	NA,-inf	NA,inf	NA,0.276637	0.000175078	0.000349891
3	chr22:43436478:G:T	43436478	NA,T	NA,G	NA,1	NA,inf	NA,inf	NA,0.243434	0.000175003	0.000349759
3	chr22:44106871:C:G	44106871	NA,G	NA,C	NA,1	NA,-inf	NA,inf	NA,0.288362	0.00017497	0.000349654
3	chr22:44159656:C:T	44159656	NA,T	NA,C	NA,1	NA,-inf	NA,inf	NA,0.254489	0.000174961	0.000349639
3	chr22:44104263:A:G	44104263	G,G	A,A	1,1	inf,-inf	inf,inf	0.899494,0.349065	0.000174958	0.00034972
3	chr22:43847799:G:A	43847799	NA,A	NA,G	NA,1	NA,-inf	NA,inf	NA,0.269045	0.000174909	0.000349556
3	chr22:44122339:C:T	44122339	NA,T	NA,C	NA,1	NA,-inf	NA,inf	NA,0.277451	0.000174876	0.000349481
3	chr22:44398916:G:A	44398916	NA,A	NA,G	NA,1	NA,inf	NA,inf	NA,0.253963	0.000174728	0.00034925
3	chr22:43662833:C:T	43662833	NA,T	NA,C	NA,1	NA,inf	NA,inf	NA,0.262689	0.00017466	0.000349075
3	chr22:43805110:C:T	43805110	NA,T	NA,C	NA,1	NA,inf	NA,inf	NA,0.219763	0.000174646	0.00034904
3	chr22:43450001:T:A	43450001	NA,A	NA,T	NA,1	NA,inf	NA,inf	NA,0.2296	0.000174553	0.000348866
3	chr22:43985983:C:T	43985983	NA,T	NA,C	NA,1	NA,-inf	NA,inf	NA,0.35019	0.000174535	0.000348795
3	chr22:43601595:T:A	43601595	A,A	T,T	1,1	-inf,inf	inf,inf	2.67648,0.0944837	0.000174499	0.000348677
3	chr22:43631134:C:T	43631134	NA,T	NA,C	NA,1	NA,inf	NA,inf	NA,0.336385	0.000174464	0.000348703
3	chr22:43923801:G:A	43923801	NA,A	NA,G	NA,1	NA,inf	NA,inf	NA,0.214652	0.000174413	0.000348587
3	chr22:43957185:T:C	43957185	NA,C	NA,T	NA,1	NA,inf	NA,inf	NA,0.211177	0.0001744	0.000348566
3	chr22:43818359:A:G	43818359	NA,G	NA,A	NA,1	NA,-inf	NA,inf	NA,0.270773	0.000174365	0.000348467
3	chr22:43872442:A:G	43872442	G,G	A,A	1,1	inf,-inf	inf,inf	1.32449,0.370611	0.000174295	0.000348314
3	chr22:43851624:G:A	43851624	NA,A	NA,G	NA,1	NA,inf	NA,inf	NA,0.239738	0.000174142	0.000348058
3	chr22:44032607:A:G	44032607	NA,G	NA,A	NA,1	NA,-inf	NA,inf	NA,0.330689	0.000173953	0.000347652
3	chr22:44132277:G:T	44132277	NA,T	NA,G	NA,1	NA,-inf	NA,inf	NA,0.310458	0.000173921	0.000347575
3	chr22:43817883:T:G	43817883	NA,G	NA,T	NA,1	NA,-inf	NA,inf	NA,0.269017	0.00017387	0.00034748
3	chr22:44293190:C:T	44293190	NA,T	NA,C	NA,1	NA,-inf	NA,inf	NA,0.280013	0.000173825	0.000347369
3	chr22:43586926:G:A	43586926	NA,A	NA,G	NA,1	NA,inf	NA,inf	NA,0.216041	0.000173804	0.000347359
3	chr22:43818689:TTCA:T	43818689	NA,T	NA,TTCA	NA,1	NA,-inf	NA,inf	NA,0.266727	0.000173632	0.000347004
3	chr22:44094579:G:A	44094579	NA,A	NA,G	NA,1	NA,-inf	NA,inf	NA,0.257985	0.000173596	0.000346923
3	chr22:44216881:T:C	44216881	C,C	T,T	1,1	inf,-inf	inf,inf	1.60873,0.0657447	0.000173575	0.000346839
3	chr22:43501162:A:G	43501162	NA,G	NA,A	NA,1	NA,-inf	NA,inf	NA,0.304562	0.000173483	0.000346716
3	chr22:44240414:A:G	44240414	NA,G	NA,A	NA,1	NA,inf	NA,inf	NA,0.237574	0.000173467	0.0003467
3	chr22:44040321:G:A	44040321	NA,A	NA,G	NA,1	NA,-inf	NA,inf	NA,0.286288	0.000173409	0.000346556
3	chr22:43756994:A:T	43756994	T,T	A,A	1,1	inf,inf	inf,inf	0.464984,0.989051	0.000173404	0.000346387
3	chr22:43469799:G:C	43469799	NA,C	NA,G	NA,1	NA,-inf	NA,inf	NA,0.313736	0.0001734	0.000346526
3	chr22:44256387:C:A	44256387	NA,A	NA,C	NA,1	NA,-inf	NA,inf	NA,0.271648	0.000173395	0.000346528
3	chr22:44152894:T:A	44152894	NA,A	NA,T	NA,1	NA,inf	NA,inf	NA,0.243627	0.000173349	0.00034647
3	chr22:44360518:C:T	44360518	NA,T	NA,C	NA,1	NA,inf	NA,inf	NA,0.251994	0.000173225	0.000346247
3	chr22:43816304:C:A	43816304	NA,A	NA,C	NA,1	NA,inf	NA,inf	NA,0.32004	0.000173216	0.000346182
3	chr22:44137258:C:T	44137258	NA,T	NA,C	NA,1	NA,-inf	NA,inf	NA,0.28109	0.000173173	0.000346076
3	chr22:43912192:A:G	43912192	NA,G	NA,A	NA,1	NA,inf	NA,inf	NA,0.199056	0.000173142	0.000346045
3	chr22:43458168:T:C	43458168	NA,C	NA,T	NA,1	NA,-inf	NA,inf	NA,0.311706	0.000173132	0.000345969
3	chr22:43976431:A:G	43976431	NA,G	NA,A	NA,1	NA,inf	NA,inf	NA,0.305981	0.000172987	0.000345744
3	chr22:43819557:G:A	43819557	NA,A	NA,G	NA,1	NA,-inf	NA,inf	NA,0.223714	0.000172936	0.000345592
3	chr22:44286857:C:T	44286857	T,NA	C,NA	1,NA	-inf,NA	inf,NA	1.23406,NA	0.000172921	0.00034559
3	chr22:43816156:T:C	43816156	NA,C	NA,T	NA,1	NA,-inf	NA,inf	NA,0.26133	0.000172882	0.000345505
3	chr22:43897873:C:T	43897873	NA,T	NA,C	NA,1	NA,-inf	NA,inf	NA,0.218183	0.00017285	0.000345432
3	chr22:43461904:A:G	43461904	NA,G	NA,A	NA,1	NA,-inf	NA,inf	NA,0.30918	0.0001728	0.000345328
3	chr22:43565839:A:G	43565839	NA,G	NA,A	NA,1	NA,inf	NA,inf	NA,0.217462	0.000172504	0.000344778
3	chr22:44186631:C:T	44186631	NA,T	NA,C	NA,1	NA,-inf	NA,inf	NA,0.26421	0.000172469	0.000344664
3	chr22:44257879:C:T	44257879	NA,T	NA,C	NA,1	NA,-inf	NA,inf	NA,0.267363	0.000172458	0.000344657
3	chr22:43983851:CAT:C	43983851	NA,C	NA,CAT	NA,1	NA,inf	NA,inf	NA,0.167375	0.000172445	0.000344663
3	chr22:43802156:G:A	43802156	NA,A	NA,G	NA,1	NA,-inf	NA,inf	NA,0.266569	0.000172431	0.000344602
3	chr22:44269080:C:G	44269080	NA,G	NA,C	NA,1	NA,inf	NA,inf	NA,0.239147	0.000172397	0.000344582
3	chr22:44119115:C:T	44119115	NA,T	NA,C	NA,1	NA,-inf	NA,inf	NA,0.299669	0.0001723	0.000344331
3	chr22:44247089:C:G	44247089	NA,G	NA,C	NA,1	NA,-inf	NA,inf	NA,0.255446	0.000172285	0.00034431
3	chr22:44382455:G:A	44382455	NA,A	NA,G	NA,1	NA,-inf	NA,inf	NA,0.25378	0.000172191	0.000344168
3	chr22:43675282:AATT:A	43675282	NA,A	NA,AATT	NA,1	NA,inf	NA,inf	NA,0.18617	0.000172181	0.000344126
3	chr22:44021063:G:A	44021063	NA,A	NA,G	NA,1	NA,-inf	NA,inf	NA,0.126283	0.000172112	0.000343962
3	chr22:43683278:T:A	43683278	NA,A	NA,T	NA,1	NA,inf	NA,inf	NA,0.242006	0.000172062	0.000343883
3	chr22:44136322:G:A	44136322	NA,A	NA,G	NA,1	NA,-inf	NA,inf	NA,0.299291	0.000172	0.000343736
3	chr22:44018786:G:A	44018786	NA,A	NA,G	NA,1	NA,-inf	NA,inf	NA,0.125863	0.000171892	0.000343521
3	chr22:44160242:C:T	44160242	NA,T	NA,C	NA,1	NA,inf	NA,inf	NA,0.226292	0.000171864	0.000343491
3	chr22:43977722:A:G	43977722	NA,G	NA,A	NA,1	NA,-inf	NA,inf	NA,0.321296	0.000171807	0.000343351
3	chr22:44133865:C:T	44133865	NA,T	NA,C	NA,1	NA,-inf	NA,inf	NA,0.272821	0.000171806	0.000343344
3	chr22:43480650:C:T	43480650	NA,T	NA,C	NA,1	NA,inf	NA,inf	NA,0.260546	0.000171724	0.000343221
3	chr22:44067429:C:T	44067429	NA,T	NA,C	NA,1	NA,inf	NA,inf	NA,0.206675	0.000171684	0.000343148
3	chr22:44264988:TAACACACACACAACAGAGACCCC:T	44264988	NA,T	NA,TAACACACACACAACAGAGACCCC	NA,1	NA,inf	NA,inf	NA,0.243344	0.000171655	0.000343103
3	chr22:44423558:A:G	44423558	NA,G	NA,A	NA,1	NA,-inf	NA,inf	NA,0.265198	0.000171652	0.000343091
3	chr22:43816111:C:T	43816111	NA,T	NA,C	NA,1	NA,-inf	NA,inf	NA,0.254403	0.000171632	0.000343007
3	chr22:43914766:T:C	43914766	NA,C	NA,T	NA,1	NA,-inf	NA,inf	NA,0.322852	0.000171596	0.000342918
3	chr22:43735049:C:T	43735049	NA,T	NA,C	NA,1	NA,inf	NA,inf	NA,0.24772	0.000171514	0.000342787
3	chr22:43947629:C:T	43947629	NA,T	NA,C	NA,1	NA,-inf	NA,inf	NA,0.327489	0.000171478	0.000342698
3	chr22:43643751:A:T	43643751	NA,T	NA,A	NA,1	NA,inf	NA,inf	NA,0.209323	0.000171421	0.000342613
3	chr22:43866030:C:T	43866030	T,T	C,C	1,1	inf,-inf	inf,inf	1.3153,0.372365	0.000171408	0.000342546
3	chr22:43858223:G:A	43858223	A,A	G,G	1,1	inf,-inf	inf,inf	1.29004,0.413748	0.000171403	0.000342537
3	chr22:43524693:G:A	43524693	NA,A	NA,G	NA,1	NA,inf	NA,inf	NA,0.197484	0.000171369	0.000342491
3	chr22:44390510:A:G	44390510	NA,G	NA,A	NA,1	NA,inf	NA,inf	NA,0.242216	0.000171248	0.00034225
3	chr22:44412113:C:T	44412113	NA,T	NA,C	NA,1	NA,-inf	NA,inf	NA,0.265138	0.000171238	0.000342309
3	chr22:43867937:A:G	43867937	G,G	A,A	1,1	inf,-inf	inf,inf	1.29891,0.397822	0.000171208	0.000342146
3	chr22:44416196:A:C	44416196	NA,C	NA,A	NA,1	NA,inf	NA,inf	NA,0.248038	0.000171079	0.000342018
3	chr22:43938923:G:A	43938923	NA,A	NA,G	NA,1	NA,-inf	NA,inf	NA,0.325708	0.000171038	0.000341818
3	chr22:44260353:C:T	44260353	NA,T	NA,C	NA,1	NA,inf	NA,inf	NA,0.250276	0.000171034	0.000341874
3	chr22:44259239:T:C	44259239	NA,C	NA,T	NA,1	NA,-inf	NA,inf	NA,0.266959	0.000170975	0.000341694
3	chr22:44110743:G:A	44110743	NA,A	NA,G	NA,1	NA,-inf	NA,inf	NA,0.273974	0.000170929	0.000341603
3	chr22:43854129:C:T	43854129	NA,T	NA,C	NA,1	NA,-inf	NA,inf	NA,0.286514	0.000170649	0.000341038
3	chr22:43786573:T:A	43786573	NA,A	NA,T	NA,1	NA,-inf	NA,inf	NA,0.266383	0.000170614	0.000340969
3	chr22:44302513:A:C	44302513	NA,C	NA,A	NA,1	NA,inf	NA,inf	NA,0.224571	0.000170588	0.000340987
3	chr22:43971538:G:A	43971538	NA,A	NA,G	NA,1	NA,inf	NA,inf	NA,0.194986	0.000170536	0.000340836
3	chr22:44009397:TAATCAGTTTTGA:T	44009397	NA,T	NA,TAATCAGTTTTGA	NA,1	NA,inf	NA,inf	NA,0.193954	0.000170411	0.000340586
3	chr22:43874653:C:T	43874653	NA,T	NA,C	NA,1	NA,inf	NA,inf	NA,0.217836	0.000170368	0.0003405
3	chr22:43773353:G:A	43773353	NA,A	NA,G	NA,1	NA,inf	NA,inf	NA,0.252039	0.00017036	0.000340482
3	chr22:43900374:A:T	43900374	T,T	A,A	1,1	inf,inf	inf,inf	2.26303,0.386912	0.000170318	0.000340374
3	chr22:43440909:C:T	43440909	NA,T	NA,C	NA,1	NA,-inf	NA,inf	NA,0.271789	0.000170283	0.000340318
3	chr22:43601742:G:A	43601742	NA,A	NA,G	NA,1	NA,inf	NA,inf	NA,0.177482	0.000170178	0.000340123
3	chr22:44151538:A:G	44151538	NA,G	NA,A	NA,1	NA,inf	NA,inf	NA,0.22556	0.000170078	0.000339932
3	chr22:44221673:C:T	44221673	NA,T	NA,C	NA,1	NA,-inf	NA,inf	NA,0.259609	0.000169986	0.000339719
3	chr22:43446399:G:A	43446399	NA,A	NA,G	NA,1	NA,inf	NA,inf	NA,0.242843	0.000169933	0.000339636
3	chr22:44177315:T:TGAA	44177315	NA,TGAA	NA,T	NA,1	NA,inf	NA,inf	NA,0.246815	0.000169901	0.000339569
3	chr22:44401357:CAG:C	44401357	NA,C	NA,CAG	NA,1	NA,inf	NA,inf	NA,0.228588	0.000169884	0.000339552
3	chr22:44011307:A:G	44011307	NA,G	NA,A	NA,1	NA,inf	NA,inf	NA,0.272253	0.000169794	0.000339361
3	chr22:44400696:TG:T	44400696	NA,T	NA,TG	NA,1	NA,inf	NA,inf	NA,0.238998	0.000169789	0.00033945
3	chr22:43450370:C:T	43450370	NA,T	NA,C	NA,1	NA,-inf	NA,inf	NA,0.230961	0.00016966	0.000339069
3	chr22:44049858:T:C	44049858	NA,C	NA,T	NA,1	NA,inf	NA,inf	NA,0.247372	0.000169626	0.000339041
3	chr22:43625154:A:T	43625154	NA,T	NA,A	NA,1	NA,inf	NA,inf	NA,0.187371	0.000169593	0.000338973
3	chr22:44200259:A:T	44200259	NA,T	NA,A	NA,1	NA,inf	NA,inf	NA,0.216821	0.000169584	0.000338933
3	chr22:43591589:G:T	43591589	NA,T	NA,G	NA,1	NA,inf	NA,inf	NA,0.17721	0.000169568	0.000338904
3	chr22:44013781:C:T	44013781	NA,T	NA,C	NA,1	NA,inf	NA,inf	NA,0.362154	0.000169568	0.000338908
3	chr22:43675465:TATATA:T	43675465	NA,T	NA,TATATA	NA,1	NA,inf	NA,inf	NA,0.230473	0.000169506	0.000338777
3	chr22:44320679:C:G	44320679	NA,G	NA,C	NA,1	NA,inf	NA,inf	NA,0.234583	0.000169457	0.000338666
3	chr22:43479178:G:A	43479178	NA,A	NA,G	NA,1	NA,inf	NA,inf	NA,0.21461	0.000169224	0.000338221
3	chr22:44039070:G:A	44039070	A,A	G,G	1,1	inf,inf	inf,inf	1.98204,0.47151	0.000169219	0.000338114
3	chr22:44280239:G:C	44280239	NA,C	NA,G	NA,1	NA,inf	NA,inf	NA,0.220208	0.000169191	0.000338176
3	chr22:44219039:C:T	44219039	NA,T	NA,C	NA,1	NA,inf	NA,inf	NA,0.234251	0.000169131	0.00033802
3	chr22:44052149:T:C	44052149	NA,C	NA,T	NA,1	NA,inf	NA,inf	NA,0.187709	0.00016912	0.000338015
3	chr22:43975446:A:C	43975446	NA,C	NA,A	NA,1	NA,-inf	NA,inf	NA,0.314558	0.000169027	0.000337791
3	chr22:43982626:T:C	43982626	NA,C	NA,T	NA,1	NA,-inf	NA,inf	NA,0.292706	0.000168949	0.000337651
3	chr22:43635055:G:A	43635055	A,A	G,G	1,1	inf,inf	inf,inf	0.384514,0.927142	0.000168948	0.000337491
3	chr22:44137494:T:G	44137494	NA,G	NA,T	NA,1	NA,inf	NA,inf	NA,0.19777	0.00016878	0.000337327
3	chr22:43809985:A:G	43809985	G,G	A,A	1,1	-inf,-inf	inf,inf	2.11056,0.214855	0.000168747	0.000337221
3	chr22:44346129:G:A	44346129	NA,A	NA,G	NA,1	NA,inf	NA,inf	NA,0.219223	0.000168629	0.00033704
3	chr22:43656344:T:C	43656344	NA,C	NA,T	NA,1	NA,inf	NA,inf	NA,0.188759	0.000168623	0.000337003
3	chr22:43782597:C:A	43782597	NA,A	NA,C	NA,1	NA,-inf	NA,inf	NA,0.25172	0.000168586	0.000336921
3	chr22:43486359:G:A	43486359	NA,A	NA,G	NA,1	NA,inf	NA,inf	NA,0.229256	0.000168555	0.000336884
3	chr22:43662531:C:T	43662531	NA,T	NA,C	NA,1	NA,inf	NA,inf	NA,0.186943	0.000168452	0.000336663
3	chr22:44363111:G:A	44363111	NA,A	NA,G	NA,1	NA,-inf	NA,inf	NA,0.231899	0.000168414	0.000336582
3	chr22:44165229:C:T	44165229	NA,T	NA,C	NA,1	NA,inf	NA,inf	NA,0.252188	0.000168357	0.000336506
3	chr22:44175433:C:T	44175433	NA,T	NA,C	NA,1	NA,inf	NA,inf	NA,0.200168	0.000168349	0.000336458
3	chr22:43576944:T:C	43576944	NA,C	NA,T	NA,1	NA,inf	NA,inf	NA,0.169295	0.000168326	0.000336422
3	chr22:44215260:TA:T	44215260	NA,T	NA,TA	NA,1	NA,inf	NA,inf	NA,0.209576	0.000168207	0.000336215
3	chr22:43527161:C:T	43527161	NA,T	NA,C	NA,1	NA,inf	NA,inf	NA,0.183566	0.000168084	0.000335939
3	chr22:43829037:G:A	43829037	NA,A	NA,G	NA,1	NA,inf	NA,inf	NA,0.273513	0.000167924	0.000335637
3	chr22:43746440:A:C	43746440	NA,C	NA,A	NA,1	NA,inf	NA,inf	NA,0.218547	0.000167924	0.000335614
3	chr22:44134330:G:A	44134330	NA,A	NA,G	NA,1	NA,-inf	NA,inf	NA,0.273799	0.000167915	0.000335575
3	chr22:44310271:T:C	44310271	NA,C	NA,T	NA,1	NA,inf	NA,inf	NA,0.211569	0.000167912	0.000335619
3	chr22:43712896:A:G	43712896	NA,G	NA,A	NA,1	NA,inf	NA,inf	NA,0.184571	0.000167907	0.000335572
3	chr22:44392888:T:G	44392888	NA,G	NA,T	NA,1	NA,inf	NA,inf	NA,0.226938	0.000167858	0.000335449
3	chr22:44223906:G:A	44223906	A,A	G,G	1,1	inf,inf	inf,inf	0.835278,0.448173	0.000167857	0.000335331
3	chr22:43433976:C:T	43433976	T,T	C,C	1,1	-inf,-inf	inf,inf	0.777056,0.0469991	0.000167844	0.000335449
3	chr22:43541784:C:T	43541784	NA,T	NA,C	NA,1	NA,-inf	NA,inf	NA,0.241924	0.000167762	0.000335274
3	chr22:43660037:G:A	43660037	NA,A	NA,G	NA,1	NA,-inf	NA,inf	NA,0.283963	0.000167667	0.000335061
3	chr22:43940380:C:T	43940380	NA,T	NA,C	NA,1	NA,-inf	NA,inf	NA,0.253291	0.000167665	0.000335088
3	chr22:44004818:G:A	44004818	A,A	G,G	1,1	inf,inf	inf,inf	2.08934,0.121417	0.000167589	0.000334933
3	chr22:43569657:C:T	43569657	NA,T	NA,C	NA,1	NA,inf	NA,inf	NA,0.163582	0.000167543	0.000334856
3	chr22:44173655:A:G	44173655	NA,G	NA,A	NA,1	NA,-inf	NA,inf	NA,0.205082	0.00016754	0.000334812
3	chr22:43472057:C:T	43472057	NA,T	NA,C	NA,1	NA,-inf	NA,inf	NA,0.256721	0.000167443	0.000334628
3	chr22:43447697:G:T	43447697	NA,T	NA,G	NA,1	NA,-inf	NA,inf	NA,0.199741	0.000167281	0.000334304
3	chr22:44219246:G:T	44219246	NA,T	NA,G	NA,1	NA,inf	NA,inf	NA,0.226315	0.000167272	0.000334306
3	chr22:43790359:A:G	43790359	NA,G	NA,A	NA,1	NA,-inf	NA,inf	NA,0.23376	0.000167227	0.000334204
3	chr22:43580534:G:A	43580534	NA,A	NA,G	NA,1	NA,-inf	NA,inf	NA,0.262849	0.000167119	0.000333984
3	chr22:43899306:C:T	43899306	NA,T	NA,C	NA,1	NA,inf	NA,inf	NA,0.19278	0.000167117	0.000334003
3	chr22:43773585:C:T	43773585	NA,T	NA,C	NA,1	NA,inf	NA,inf	NA,0.187529	0.000166991	0.000333758
3	chr22:43491281:G:C	43491281	NA,C	NA,G	NA,1	NA,-inf	NA,inf	NA,0.218692	0.000166955	0.000333665
3	chr22:43790015:T:C	43790015	NA,C	NA,T	NA,1	NA,inf	NA,inf	NA,0.220768	0.000166911	0.00033359
3	chr22:44268000:G:C	44268000	NA,C	NA,G	NA,1	NA,inf	NA,inf	NA,0.201842	0.00016685	0.00033349
3	chr22:44276668:T:C	44276668	NA,C	NA,T	NA,1	NA,inf	NA,inf	NA,0.212246	0.000166788	0.000333378
3	chr22:43637294:G:A	43637294	NA,A	NA,G	NA,1	NA,inf	NA,inf	NA,0.210165	0.000166772	0.000333314
3	chr22:43943696:A:G	43943696	NA,G	NA,A	NA,1	NA,-inf	NA,inf	NA,0.297919	0.000166727	0.000333203
3	chr22:44308513:A:G	44308513	NA,G	NA,A	NA,1	NA,-inf	NA,inf	NA,0.21898	0.000166629	0.000332994
3	chr22:44361310:C:T	44361310	NA,T	NA,C	NA,1	NA,inf	NA,inf	NA,0.217124	0.000166603	0.000332966
3	chr22:44287353:G:A	44287353	NA,A	NA,G	NA,1	NA,inf	NA,inf	NA,0.212609	0.000166597	0.000332976
3	chr22:44219274:G:A	44219274	NA,A	NA,G	NA,1	NA,inf	NA,inf	NA,0.200281	0.000166515	0.000332802
3	chr22:43508178:A:G	43508178	G,G	A,A	1,1	inf,-inf	inf,inf	0.227368,1.65248	0.000166513	0.000332788
3	chr22:43787906:T:A	43787906	NA,A	NA,T	NA,1	NA,inf	NA,inf	NA,0.185162	0.000166475	0.000332728
3	chr22:44120409:G:A	44120409	NA,A	NA,G	NA,1	NA,-inf	NA,inf	NA,0.237829	0.000166468	0.000332692
3	chr22:43976941:T:C	43976941	NA,C	NA,T	NA,1	NA,-inf	NA,inf	NA,0.359421	0.000166428	0.000332595
3	chr22:44284774:A:G	44284774	NA,G	NA,A	NA,1	NA,-inf	NA,inf	NA,0.178414	0.000166428	0.000332631
3	chr22:44066036:C:G	44066036	NA,G	NA,C	NA,1	NA,-inf	NA,inf	NA,0.264033	0.000166372	0.00033249
3	chr22:43811151:G:A	43811151	NA,A	NA,G	NA,1	NA,-inf	NA,inf	NA,0.221494	0.000166324	0.000332402
3	chr22:44408459:G:A	44408459	NA,A	NA,G	NA,1	NA,-inf	NA,inf	NA,0.231202	0.000166213	0.000332228
3	chr22:43624302:TTG:T	43624302	NA,T	NA,TTG	NA,1	NA,inf	NA,inf	NA,0.173285	0.000166114	0.00033199
3	chr22:43796907:G:A	43796907	A,A	G,G	1,1	-inf,-inf	inf,inf	2.10892,0.153606	0.000166109	0.000331941
3	chr22:43557123:T:C	43557123	NA,C	NA,T	NA,1	NA,-inf	NA,inf	NA,0.237198	0.000166043	0.000331839
3	chr22:44216539:T:A	44216539	NA,A	NA,T	NA,1	NA,inf	NA,inf	NA,0.195338	0.000165992	0.000331787
3	chr22:43758644:A:G	43758644	NA,G	NA,A	NA,1	NA,inf	NA,inf	NA,0.214304	0.000165964	0.000331696
3	chr22:43632542:C:T	43632542	NA,T	NA,C	NA,1	NA,-inf	NA,inf	NA,0.0672071	0.000165893	0.000331549
3	chr22:44033713:C:A	44033713	NA,A	NA,C	NA,1	NA,-inf	NA,inf	NA,0.254561	0.000165865	0.000331477
3	chr22:44395652:C:A	44395652	NA,A	NA,C	NA,1	NA,inf	NA,inf	NA,0.214811	0.000165792	0.000331311
3	chr22:44155484:T:C	44155484	NA,C	NA,T	NA,1	NA,-inf	NA,inf	NA,0.231748	0.000165772	0.000331298
3	chr22:44320658:G:A	44320658	NA,A	NA,G	NA,1	NA,inf	NA,inf	NA,0.21158	0.000165749	0.000331256
3	chr22:43964254:A:G	43964254	NA,G	NA,A	NA,1	NA,-inf	NA,inf	NA,0.354836	0.000165736	0.000331212
3	chr22:43467830:TG:T	43467830	NA,T	NA,TG	NA,1	NA,inf	NA,inf	NA,0.210073	0.000165703	0.000331192
3	chr22:43821587:G:T	43821587	NA,T	NA,G	NA,1	NA,-inf	NA,inf	NA,0.216772	0.000165695	0.000331144
3	chr22:44144298:T:C	44144298	NA,C	NA,T	NA,1	NA,inf	NA,inf	NA,0.191026	0.0001656	0.000330993
3	chr22:43644638:A:G	43644638	NA,G	NA,A	NA,1	NA,-inf	NA,inf	NA,0.262572	0.000165579	0.000330908
3	chr22:44286811:C:T	44286811	NA,T	NA,C	NA,1	NA,inf	NA,inf	NA,0.180216	0.000165524	0.000330832
3	chr22:43587394:A:T	43587394	NA,T	NA,A	NA,1	NA,inf	NA,inf	NA,0.13487	0.000165497	0.000330783
3	chr22:43559404:AC:A	43559404	NA,A	NA,AC	NA,1	NA,inf	NA,inf	NA,0.151792	0.000165424	0.000330622
3	chr22:44282897:C:G	44282897	NA,G	NA,C	NA,1	NA,-inf	NA,inf	NA,0.21994	0.000165424	0.000330598
3	chr22:43633097:G:T	43633097	NA,T	NA,G	NA,1	NA,inf	NA,inf	NA,0.164104	0.000165379	0.000330547
3	chr22:43931870:G:A	43931870	NA,A	NA,G	NA,1	NA,inf	NA,inf	NA,0.143837	0.000165332	0.000330451
3	chr22:44402682:A:G	44402682	NA,G	NA,A	NA,1	NA,inf	NA,inf	NA,0.206059	0.00016533	0.000330452
3	chr22:44291060:G:A	44291060	NA,A	NA,G	NA,1	NA,inf	NA,inf	NA,0.194578	0.000165321	0.000330411
3	chr22:43804889:A:G	43804889	NA,G	NA,A	NA,1	NA,-inf	NA,inf	NA,0.222867	0.000165297	0.000330349
3	chr22:44043423:T:G	44043423	NA,G	NA,T	NA,1	NA,-inf	NA,inf	NA,0.250655	0.000165163	0.00033008
3	chr22:43596360:C:T	43596360	NA,T	NA,C	NA,1	NA,inf	NA,inf	NA,0.150978	0.000165103	0.000329981
3	chr22:43831145:C:T	43831145	T,T	C,C	1,1	inf,-inf	inf,inf	1.2773,0.405349	0.000165096	0.000329935
3	chr22:44141989:G:A	44141989	NA,A	NA,G	NA,1	NA,-inf	NA,inf	NA,0.203195	0.000165072	0.000329901
3	chr22:44382497:G:A	44382497	NA,A	NA,G	NA,1	NA,-inf	NA,inf	NA,0.212937	0.000165059	0.000329852
3	chr22:44064240:G:A	44064240	NA,A	NA,G	NA,1	NA,-inf	NA,inf	NA,0.251607	0.000165026	0.000329799
3	chr22:43922675:G:A	43922675	NA,A	NA,G	NA,1	NA,inf	NA,inf	NA,0.352843	0.000164979	0.000329728
3	chr22:44380554:T:G	44380554	NA,G	NA,T	NA,1	NA,-inf	NA,inf	NA,0.211495	0.000164948	0.000329629
3	chr22:44399885:G:A	44399885	NA,A	NA,G	NA,1	NA,inf	NA,inf	NA,0.192813	0.000164925	0.000329679
3	chr22:43609050:C:G	43609050	NA,G	NA,C	NA,1	NA,inf	NA,inf	NA,0.148089	0.000164758	0.000329293
3	chr22:44013327:G:T	44013327	NA,T	NA,G	NA,1	NA,inf	NA,inf	NA,0.125586	0.000164751	0.000329282
3	chr22:43437841:G:A	43437841	NA,A	NA,G	NA,1	NA,inf	NA,inf	NA,0.169433	0.000164749	0.000329282
3	chr22:43548773:T:C	43548773	NA,C	NA,T	NA,1	NA,inf	NA,inf	NA,0.221184	0.000164709	0.000329197
3	chr22:43562390:T:C	43562390	NA,C	NA,T	NA,1	NA,inf	NA,inf	NA,0.147521	0.000164609	0.000328993
3	chr22:43930680:A:C	43930680	NA,C	NA,A	NA,1	NA,inf	NA,inf	NA,0.149884	0.000164531	0.000328835
3	chr22:44304384:C:T	44304384	NA,T	NA,C	NA,1	NA,-inf	NA,inf	NA,0.222242	0.000164448	0.000328627
3	chr22:44064115:T:C	44064115	C,C	T,T	1,1	-inf,inf	inf,inf	0.428266,1.56508	0.000164318	0.000328429
3	chr22:43766386:T:A	43766386	NA,A	NA,T	NA,1	NA,inf	NA,inf	NA,0.132744	0.000164317	0.000328422
3	chr22:44345835:T:C	44345835	NA,C	NA,T	NA,1	NA,inf	NA,inf	NA,0.188864	0.000164256	0.00032829
3	chr22:44117752:T:C	44117752	NA,C	NA,T	NA,1	NA,-inf	NA,inf	NA,0.220678	0.000164231	0.000328222
3	chr22:44276505:A:G	44276505	NA,G	NA,A	NA,1	NA,inf	NA,inf	NA,0.195412	0.000164208	0.000328219
3	chr22:43524276:AAATCC:A	43524276	NA,A	NA,AAATCC	NA,1	NA,inf	NA,inf	NA,0.24842	0.000164194	0.00032818
3	chr22:44155918:C:T	44155918	NA,T	NA,C	NA,1	NA,-inf	NA,inf	NA,0.208575	0.000164158	0.000328061
3	chr22:43561041:T:C	43561041	NA,C	NA,T	NA,1	NA,inf	NA,inf	NA,0.164016	0.000164146	0.000328074
3	chr22:44020749:G:A	44020749	NA,A	NA,G	NA,1	NA,inf	NA,inf	NA,0.199485	0.000164051	0.000327878
3	chr22:44072076:C:T	44072076	NA,T	NA,C	NA,1	NA,inf	NA,inf	NA,0.333793	0.000164048	0.000327878
3	chr22:43877116:C:T	43877116	NA,T	NA,C	NA,1	NA,inf	NA,inf	NA,0.176147	0.000164008	0.000327789
3	chr22:43642778:T:A	43642778	NA,A	NA,T	NA,1	NA,inf	NA,inf	NA,0.138729	0.000163991	0.000327758
3	chr22:44071775:G:A	44071775	NA,A	NA,G	NA,1	NA,inf	NA,inf	NA,0.185729	0.000163978	0.000327722
3	chr22:44278347:G:A	44278347	NA,A	NA,G	NA,1	NA,-inf	NA,inf	NA,0.204318	0.000163872	0.000327507
3	chr22:43984769:C:T	43984769	NA,T	NA,C	NA,1	NA,inf	NA,inf	NA,0.115488	0.000163858	0.000327497
3	chr22:44216756:G:A	44216756	NA,A	NA,G	NA,1	NA,inf	NA,inf	NA,0.191733	0.00016385	0.000327483
3	chr22:44389645:C:T	44389645	NA,T	NA,C	NA,1	NA,inf	NA,inf	NA,0.204456	0.000163819	0.000327386
3	chr22:43626251:G:A	43626251	NA,A	NA,G	NA,1	NA,inf	NA,inf	NA,0.152903	0.000163814	0.00032742
3	chr22:44185056:A:G	44185056	G,G	A,A	1,1	inf,-inf	inf,inf	1.13911,0.514717	0.000163744	0.00032726
3	chr22:44187316:T:C	44187316	NA,C	NA,T	NA,1	NA,-inf	NA,inf	NA,0.218966	0.00016364	0.000327024
3	chr22:43660511:T:C	43660511	NA,C	NA,T	NA,1	NA,-inf	NA,inf	NA,0.170335	0.000163634	0.000327039
3	chr22:44219135:G:A	44219135	NA,A	NA,G	NA,1	NA,inf	NA,inf	NA,0.19942	0.000163593	0.000326954
3	chr22:43469591:C:CAT	43469591	NA,CAT	NA,C	NA,1	NA,inf	NA,inf	NA,0.209085	0.000163587	0.000326953
3	chr22:44232072:T:C	44232072	NA,C	NA,T	NA,1	NA,inf	NA,inf	NA,0.193171	0.000163581	0.000326924
3	chr22:44276494:T:C	44276494	NA,C	NA,T	NA,1	NA,-inf	NA,inf	NA,0.209634	0.000163555	0.000326848
3	chr22:43619708:A:C	43619708	NA,C	NA,A	NA,1	NA,-inf	NA,inf	NA,0.271145	0.000163543	0.000326837
3	chr22:43875426:T:G	43875426	NA,G	NA,T	NA,1	NA,inf	NA,inf	NA,0.279155	0.000163496	0.000326775
3	chr22:44412481:G:A	44412481	NA,A	NA,G	NA,1	NA,-inf	NA,inf	NA,0.201459	0.000163485	0.000326748
3	chr22:43440705:T:C	43440705	NA,C	NA,T	NA,1	NA,-inf	NA,inf	NA,0.214616	0.000163349	0.000326454
3	chr22:43892659:A:G	43892659	NA,G	NA,A	NA,1	NA,-inf	NA,inf	NA,0.212955	0.000163323	0.000326401
3	chr22:44342163:A:T	44342163	T,T	A,A	1,1	-inf,inf	inf,inf	0.0243973,1.46979	0.000163288	0.000326477
3	chr22:44317869:C:T	44317869	NA,T	NA,C	NA,1	NA,inf	NA,inf	NA,0.186961	0.000163218	0.000326228
3	chr22:44221776:A:C	44221776	NA,C	NA,A	NA,1	NA,inf	NA,inf	NA,0.17817	0.000163155	0.000326091
3	chr22:44067167:T:C	44067167	NA,C	NA,T	NA,1	NA,-inf	NA,inf	NA,0.204568	0.000163142	0.000326033
3	chr22:43799432:A:C	43799432	NA,C	NA,A	NA,1	NA,inf	NA,inf	NA,0.183187	0.000163135	0.000326043
3	chr22:44162829:C:G	44162829	NA,G	NA,C	NA,1	NA,-inf	NA,inf	NA,0.167852	0.000163135	0.00032602
3	chr22:43438375:TG:T	43438375	NA,T	NA,TG	NA,1	NA,-inf	NA,inf	NA,0.207519	0.000163101	0.000325964
3	chr22:43985333:C:T	43985333	NA,T	NA,C	NA,1	NA,inf	NA,inf	NA,0.153249	0.000163093	0.000325968
3	chr22:43629112:T:C	43629112	NA,C	NA,T	NA,1	NA,inf	NA,inf	NA,0.147545	0.000163067	0.000325925
3	chr22:43879277:G:C	43879277	NA,C	NA,G	NA,1	NA,-inf	NA,inf	NA,0.220517	0.000163053	0.000325872
3	chr22:44117966:A:G	44117966	NA,G	NA,A	NA,1	NA,inf	NA,inf	NA,0.195189	0.000163006	0.000325793
3	chr22:43998846:GCTGCCGGCTCCGTGCCGGAAGC:G	43998846	NA,G	NA,GCTGCCGGCTCCGTGCCGGAAGC	NA,1	NA,inf	NA,inf	NA,0.152446	0.000163003	0.000325779
3	chr22:44280890:C:G	44280890	NA,G	NA,C	NA,1	NA,inf	NA,inf	NA,0.181724	0.000162968	0.000325732
3	chr22:43566234:G:A	43566234	NA,A	NA,G	NA,1	NA,inf	NA,inf	NA,0.135985	0.000162848	0.000325473
3	chr22:43854274:C:A	43854274	NA,A	NA,C	NA,1	NA,-inf	NA,inf	NA,0.0428654	0.000162808	0.000325381
3	chr22:43503534:A:G	43503534	NA,G	NA,A	NA,1	NA,inf	NA,inf	NA,0.204369	0.000162792	0.00032537
3	chr22:44356642:C:A	44356642	NA,A	NA,C	NA,1	NA,-inf	NA,inf	NA,0.199972	0.000162704	0.000325157
3	chr22:44297604:C:A	44297604	NA,A	NA,C	NA,1	NA,inf	NA,inf	NA,0.185588	0.000162672	0.00032512
3	chr22:43815055:C:T	43815055	NA,T	NA,C	NA,1	NA,inf	NA,inf	NA,0.182344	0.000162613	0.000325011
3	chr22:43968104:G:A	43968104	NA,A	NA,G	NA,1	NA,inf	NA,inf	NA,0.112714	0.000162595	0.000324973
3	chr22:44371366:C:G	44371366	NA,G	NA,C	NA,1	NA,-inf	NA,inf	NA,0.194759	0.000162588	0.000324916
3	chr22:43739317:CT:C	43739317	NA,C	NA,CT	NA,1	NA,inf	NA,inf	NA,0.183728	0.000162555	0.000324879
3	chr22:44282093:G:A	44282093	NA,A	NA,G	NA,1	NA,-inf	NA,inf	NA,0.171764	0.000162519	0.000324797
3	chr22:44003095:G:A	44003095	NA,A	NA,G	NA,1	NA,inf	NA,inf	NA,0.15349	0.000162485	0.000324753
3	chr22:44098929:C:T	44098929	NA,T	NA,C	NA,1	NA,-inf	NA,inf	NA,0.215905	0.000162485	0.000324716
3	chr22:43612282:C:T	43612282	NA,T	NA,C	NA,1	NA,inf	NA,inf	NA,0.13336	0.00016246	0.000324698
3	chr22:43955336:C:T	43955336	NA,T	NA,C	NA,1	NA,-inf	NA,inf	NA,0.330419	0.000162418	0.000324583
3	chr22:44303094:C:T	44303094	NA,T	NA,C	NA,1	NA,-inf	NA,inf	NA,0.20214	0.000162396	0.000324547
3	chr22:44271997:T:C	44271997	NA,C	NA,T	NA,1	NA,inf	NA,inf	NA,0.178437	0.000162372	0.00032454
3	chr22:44376858:G:A	44376858	NA,A	NA,G	NA,1	NA,-inf	NA,inf	NA,0.19346	0.000162347	0.000324434
3	chr22:44028949:A:G	44028949	G,G	A,A	1,1	inf,-inf	inf,inf	2.98002,0.643643	0.000162316	0.000324383
3	chr22:43706794:A:G	43706794	NA,G	NA,A	NA,1	NA,inf	NA,inf	NA,0.269268	0.000162228	0.000324234
3	chr22:44138440:G:A	44138440	NA,A	NA,G	NA,1	NA,inf	NA,inf	NA,0.202035	0.000162214	0.000324214
3	chr22:44018777:A:G	44018777	NA,G	NA,A	NA,1	NA,inf	NA,inf	NA,0.286109	0.000162207	0.000324205
3	chr22:44303352:G:A	44303352	NA,A	NA,G	NA,1	NA,inf	NA,inf	NA,0.187962	0.000162131	0.000324068
3	chr22:43609656:C:G	43609656	NA,G	NA,C	NA,1	NA,inf	NA,inf	NA,0.131648	0.000162126	0.000324032
3	chr22:43960773:C:T	43960773	NA,T	NA,C	NA,1	NA,-inf	NA,inf	NA,0.248466	0.00016191	0.000323579
3	chr22:44307511:C:T	44307511	NA,T	NA,C	NA,1	NA,-inf	NA,inf	NA,0.204014	0.000161904	0.000323546
3	chr22:44407492:G:A	44407492	NA,A	NA,G	NA,1	NA,-inf	NA,inf	NA,0.200099	0.000161884	0.000323529
3	chr22:43560334:G:A	43560334	NA,A	NA,G	NA,1	NA,inf	NA,inf	NA,0.130339	0.000161833	0.000323444
3	chr22:44229858:C:T	44229858	NA,T	NA,C	NA,1	NA,inf	NA,inf	NA,0.166442	0.000161767	0.000323314
3	chr22:43656793:C:T	43656793	NA,T	NA,C	NA,1	NA,inf	NA,inf	NA,0.156855	0.000161766	0.000323308
3	chr22:44378758:T:C	44378758	NA,C	NA,T	NA,1	NA,-inf	NA,inf	NA,0.189403	0.000161744	0.000323231
3	chr22:44157972:T:TG	44157972	NA,TG	NA,T	NA,1	NA,inf	NA,inf	NA,0.186236	0.000161731	0.000323255
3	chr22:43474881:G:A	43474881	NA,A	NA,G	NA,1	NA,inf	NA,inf	NA,0.156491	0.000161721	0.000323227
3	chr22:43844334:G:A	43844334	NA,A	NA,G	NA,1	NA,inf	NA,inf	NA,0.133038	0.000161709	0.000323193
3	chr22:44376961:T:C	44376961	NA,C	NA,T	NA,1	NA,-inf	NA,inf	NA,0.188674	0.000161666	0.000323075
3	chr22:43796809:C:A	43796809	NA,A	NA,C	NA,1	NA,inf	NA,inf	NA,0.264757	0.000161641	0.000323062
3	chr22:44161826:G:A	44161826	NA,A	NA,G	NA,1	NA,-inf	NA,inf	NA,0.199158	0.000161617	0.000323001
3	chr22:44282370:C:T	44282370	NA,T	NA,C	NA,1	NA,inf	NA,inf	NA,0.173647	0.000161612	0.000323019
3	chr22:44380572:G:A	44380572	NA,A	NA,G	NA,1	NA,-inf	NA,inf	NA,0.188722	0.000161591	0.000322925
3	chr22:44155270:C:T	44155270	NA,T	NA,C	NA,1	NA,-inf	NA,inf	NA,0.190885	0.00016155	0.000322852
3	chr22:43961284:C:T	43961284	NA,T	NA,C	NA,1	NA,-inf	NA,inf	NA,0.245892	0.000161492	0.000322743
3	chr22:44159375:G:T	44159375	NA,T	NA,G	NA,1	NA,-inf	NA,inf	NA,0.15676	0.000161463	0.00032268
3	chr22:44012810:A:G	44012810	NA,G	NA,A	NA,1	NA,inf	NA,inf	NA,0.134021	0.000161394	0.000322564
3	chr22:43818267:G:T	43818267	NA,T	NA,G	NA,1	NA,inf	NA,inf	NA,0.164526	0.000161393	0.000322562
3	chr22:44020144:G:A	44020144	NA,A	NA,G	NA,1	NA,-inf	NA,inf	NA,0.239313	0.000161392	0.000322548
3	chr22:43832567:C:T	43832567	NA,T	NA,C	NA,1	NA,inf	NA,inf	NA,0.176061	0.000161356	0.000322498
3	chr22:43574723:G:A	43574723	NA,A	NA,G	NA,1	NA,inf	NA,inf	NA,0.126565	0.000161302	0.000322382
3	chr22:43808526:G:A	43808526	NA,A	NA,G	NA,1	NA,-inf	NA,inf	NA,0.200165	0.000161294	0.00032235
3	chr22:43438222:T:C	43438222	NA,C	NA,T	NA,1	NA,-inf	NA,inf	NA,0.167861	0.000161279	0.000322308
3	chr22:44316472:A:G	44316472	NA,G	NA,A	NA,1	NA,inf	NA,inf	NA,0.16752	0.000161188	0.000322175
3	chr22:43926543:A:G	43926543	NA,G	NA,A	NA,1	NA,inf	NA,inf	NA,0.140159	0.000161115	0.000322014
3	chr22:43630148:A:G	43630148	NA,G	NA,A	NA,1	NA,inf	NA,inf	NA,0.120922	0.000161071	0.000321923
3	chr22:43904677:C:T	43904677	NA,T	NA,C	NA,1	NA,-inf	NA,inf	NA,0.13702	0.000161063	0.000321881
3	chr22:44313979:T:C	44313979	NA,C	NA,T	NA,1	NA,inf	NA,inf	NA,0.166048	0.000161015	0.000321817
3	chr22:44345852:A:G	44345852	NA,G	NA,A	NA,1	NA,-inf	NA,inf	NA,0.19706	0.00016101	0.000321786
3	chr22:44186211:C:T	44186211	NA,T	NA,C	NA,1	NA,inf	NA,inf	NA,0.158707	0.000160938	0.000321655
3	chr22:43739338:C:T	43739338	NA,T	NA,C	NA,1	NA,-inf	NA,inf	NA,0.195925	0.000160935	0.000321631
3	chr22:44269882:G:A	44269882	NA,A	NA,G	NA,1	NA,-inf	NA,inf	NA,0.190124	0.000160903	0.000321569
3	chr22:44377682:T:A	44377682	NA,A	NA,T	NA,1	NA,-inf	NA,inf	NA,0.183015	0.000160881	0.000321507
3	chr22:44274452:G:C	44274452	NA,C	NA,G	NA,1	NA,-inf	NA,inf	NA,0.154907	0.000160837	0.000321431
3	chr22:43667043:T:C	43667043	NA,C	NA,T	NA,1	NA,-inf	NA,inf	NA,0.195819	0.000160778	0.000321319
3	chr22:43490411:C:T	43490411	NA,T	NA,C	NA,1	NA,-inf	NA,inf	NA,0.22165	0.000160758	0.000321273
3	chr22:43654281:TC:T	43654281	NA,T	NA,TC	NA,1	NA,inf	NA,inf	NA,0.142936	0.000160655	0.000321102
3	chr22:44274333:T:C	44274333	NA,C	NA,T	NA,1	NA,inf	NA,inf	NA,0.166288	0.000160628	0.000321051
3	chr22:44068407:G:A	44068407	NA,A	NA,G	NA,1	NA,inf	NA,inf	NA,0.189478	0.000160604	0.000320989
3	chr22:44298044:C:T	44298044	NA,T	NA,C	NA,1	NA,inf	NA,inf	NA,0.176128	0.000160588	0.000320958
3	chr22:44082369:AT:A	44082369	NA,A	NA,AT	NA,1	NA,inf	NA,inf	NA,0.16492	0.000160464	0.000320722
3	chr22:44300028:CAG:C	44300028	NA,C	NA,CAG	NA,1	NA,inf	NA,inf	NA,0.159016	0.000160374	0.000320537
3	chr22:44242618:G:A	44242618	NA,A	NA,G	NA,1	NA,inf	NA,inf	NA,0.156533	0.000160302	0.000320385
3	chr22:43679054:A:C	43679054	NA,C	NA,A	NA,1	NA,inf	NA,inf	NA,0.144005	0.000160241	0.000320265
3	chr22:43816638:G:A	43816638	NA,A	NA,G	NA,1	NA,inf	NA,inf	NA,0.163711	0.00016023	0.000320247
3	chr22:44272245:C:A	44272245	NA,A	NA,C	NA,1	NA,inf	NA,inf	NA,0.163005	0.000160203	0.000320202
3	chr22:44288008:G:T	44288008	NA,T	NA,G	NA,1	NA,inf	NA,inf	NA,0.158538	0.000160136	0.000320045
```
