## Supplementary material for "Characterization of shared and ancestry-specific signals driving complex traits using multi-ancestry fine-mapping": susiex_nc3.cs80.snp

```
BP	SNP	PIP(CS1)	LogBF(CS1,Pop1)	LogBF(CS1,Pop2)	PIP(CS2)	LogBF(CS2,Pop1)	LogBF(CS2,Pop2)	PIP(CS3)	LogBF(CS3,Pop1)	LogBF(CS3,Pop2)
43429411	chr22:43429411:C:T	1.40253e-26	-2.21254	-0.83316	2.49087e-05	-2.1417	-0.909443	2.49377e-05	-2.14169	-0.909547
43429433	chr22:43429433:A:G	1.64757e-26	-1.78235	-1.10233	6.48739e-05	-1.16577	-0.928138	6.4911e-05	-1.16564	-0.928959
43429612	chr22:43429612:G:C	5.69138e-26	-2.19453	0.549505	9.33507e-05	-2.31449	0.584492	9.34249e-05	-2.31448	0.584021
43429778	chr22:43429778:G:A	8.43021e-26	-5.82626e-10	-1.25216	0.000148179	-5.82626e-10	-1.26794	0.000148371	-5.82626e-10	-1.2679
43429973	chr22:43429973:C:T	6.97782e-26	-2.19312	0.751878	0.00011631	-2.3157	0.805603	0.000116399	-2.3157	0.805099
43430187	chr22:43430187:G:A	3.33843e-25	-5.82626e-10	0.124105	0.000494076	-5.82626e-10	-0.0636693	0.000494619	-5.82626e-10	-0.0638336
43430261	chr22:43430261:G:A	8.73668e-27	-2.28088	-1.23816	2.32479e-05	-1.86262	-1.25752	2.32797e-05	-1.86254	-1.2575
43430317	chr22:43430317:C:T	7.71423e-27	-2.36959	-1.27391	2.32817e-05	-1.85007	-1.26862	2.33125e-05	-1.84997	-1.26866
43430650	chr22:43430650:T:C	1.51333e-25	-5.82626e-10	-0.667081	0.000265974	-5.82626e-10	-0.682959	0.000266344	-5.82626e-10	-0.682833
43430744	chr22:43430744:G:T	9.80293e-27	-2.37569	-1.0282	1.75493e-05	-2.27921	-1.12214	1.75747e-05	-2.2792	-1.12196
43430748	chr22:43430748:G:A	2.75784e-26	-2.36953	-2.96855e-10	5.61705e-05	-2.23797	-2.96855e-10	5.62423e-05	-2.23795	-2.96855e-10
43430771	chr22:43430771:A:G	6.69482e-26	-2.15284	0.670192	0.000108747	-2.28934	0.712008	0.000108831	-2.28934	0.711517
43430774	chr22:43430774:C:T	8.92164e-26	-5.82626e-10	-1.1955	0.000152992	-5.82626e-10	-1.23597	0.000153198	-5.82626e-10	-1.23589
43430777	chr22:43430777:C:T	8.33571e-26	-5.82626e-10	-1.26343	0.000147255	-5.82626e-10	-1.27419	0.000147444	-5.82626e-10	-1.27417
43430812	chr22:43430812:C:A	7.0418e-26	-2.15245	0.720329	0.000114482	-2.28931	0.763373	0.00011457	-2.28931	0.762876
43430923	chr22:43430923:C:T	1.90427e-25	-5.82626e-10	-0.437297	0.000379968	-5.82626e-10	-0.32627	0.000380386	-5.82626e-10	-0.326435
43431167	chr22:43431167:T:C	1.00004e-26	-2.25842	-1.12552	1.67837e-05	-2.37631	-1.06964	1.68021e-05	-2.37631	-1.06981
43431271	chr22:43431271:G:A	1.44469e-26	-2.1832	-0.832887	0.000106824	-0.823385	-0.771789	0.000106928	-0.823188	-0.772277
43431278	chr22:43431278:A:G	9.47713e-26	-5.82626e-10	-1.1351	0.000178165	-5.82626e-10	-1.08365	0.000178365	-5.82626e-10	-1.08379
43431610	chr22:43431610:G:C	1.48069e-25	-5.82626e-10	-0.68889	0.00026009	-5.82626e-10	-0.705332	0.000260449	-5.82626e-10	-0.705212
43431857	chr22:43431857:C:T	7.22227e-25	-5.82626e-10	0.895774	0.000990242	-5.82626e-10	0.631591	0.000991875	-5.82626e-10	0.631976
43432041	chr22:43432041:C:T	2.63919e-25	-5.82626e-10	-0.110923	0.000453996	-5.82626e-10	-0.148269	0.000454671	-5.82626e-10	-0.148047
43432045	chr22:43432045:G:C	1.47796e-25	-5.82626e-10	-0.690729	0.000259622	-5.82626e-10	-0.707132	0.000259981	-5.82626e-10	-0.707013
43433016	chr22:43433016:G:A	1.33126e-25	-5.82626e-10	-0.795272	0.000234025	-5.82626e-10	-0.810929	0.000234342	-5.82626e-10	-0.810837
43433976	chr22:43433976:C:T	1.8652e-26	-1.48474	-1.27587	0.000167633	0.098377	-1.24296	0.000167844	0.0985995	-1.24318
43434195	chr22:43434195:G:C	1.76632e-25	-5.82626e-10	-0.512495	0.000307924	-5.82626e-10	-0.536505	0.000308341	-5.82626e-10	-0.536414
43434333	chr22:43434333:T:A	1.02811e-26	-2.20059	-1.15566	1.62773e-05	-2.29327	-1.18332	1.62976e-05	-2.29328	-1.18332
43434433	chr22:43434433:T:C	1.96966e-26	-2.3477	-0.358416	3.29222e-05	-2.37221	-0.399999	3.29827e-05	-2.37221	-0.399428
43434570	chr22:43434570:G:A	8.31028e-26	-5.82626e-10	-1.26649	0.000147243	-5.82626e-10	-1.27428	0.00014743	-5.82626e-10	-1.27427
43434900	chr22:43434900:G:A	8.33298e-26	-5.82626e-10	-1.26376	0.000147195	-5.82626e-10	-1.2746	0.000147383	-5.82626e-10	-1.27458
43434917	chr22:43434917:G:A	8.30572e-26	-5.82626e-10	-1.26704	0.000147011	-5.82626e-10	-1.27585	0.000147198	-5.82626e-10	-1.27584
43434925	chr22:43434925:G:C	6.32528e-26	-2.37638	0.836954	0.000119897	-2.35715	0.877417	0.000119965	-2.35715	0.876731
43434928	chr22:43434928:C:T	2.5805e-26	-1.58817	-0.847828	0.000123233	-0.640318	-0.811965	0.00012338	-0.640144	-0.81221
43434990	chr22:43434990:C:T	4.11607e-26	-2.37317	0.404085	7.46285e-05	-2.34131	0.387474	7.4681e-05	-2.34131	0.386916
43435076	chr22:43435076:C:T	2.70584e-26	-1.55242	-0.836151	0.000130536	-0.59447	-0.800239	0.000130692	-0.594294	-0.800486
43435298	chr22:43435298:T:C	1.88315e-25	-5.82626e-10	-0.448452	0.000404793	-5.82626e-10	-0.262982	0.000405433	-5.82626e-10	-0.262664
43435308	chr22:43435308:C:T	8.31444e-26	-5.82626e-10	-1.26599	0.000147055	-5.82626e-10	-1.27555	0.000147242	-5.82626e-10	-1.27554
43435549	chr22:43435549:G:A	8.31539e-26	-5.82626e-10	-1.26587	0.000147082	-5.82626e-10	-1.27537	0.00014727	-5.82626e-10	-1.27535
43436158	chr22:43436158:G:A	8.63861e-26	-5.82626e-10	-1.22774	0.000157088	-5.82626e-10	-1.20955	0.000157267	-5.82626e-10	-1.20968
43436163	chr22:43436163:C:T	2.83627e-26	-2.34149	-2.96855e-10	5.29779e-05	-2.29648	-2.96855e-10	5.30451e-05	-2.29648	-2.96855e-10
43436478	chr22:43436478:G:T	9.52429e-26	-5.82626e-10	-1.13014	0.000174787	-5.82626e-10	-1.10279	0.000175003	-5.82626e-10	-1.10282
43436566	chr22:43436566:A:G	8.34028e-26	-5.82626e-10	-1.26288	0.000147267	-5.82626e-10	-1.27411	0.000147455	-5.82626e-10	-1.2741
43436617	chr22:43436617:C:G	1.09858e-26	-2.24448	-1.04548	1.82064e-05	-2.31808	-1.0465	1.82282e-05	-2.31809	-1.04656
43436643	chr22:43436643:G:T	1.75109e-25	-5.82626e-10	-0.521159	0.000341702	-5.82626e-10	-0.432419	0.00034207	-5.82626e-10	-0.432604
43436926	chr22:43436926:T:C	1.08221e-26	-2.35479	-0.950179	2.15382e-05	-2.22071	-0.975821	2.15688e-05	-2.2207	-0.975672
43437173	chr22:43437173:C:T	1.28092e-25	-5.82626e-10	-0.833814	0.000214518	-5.82626e-10	-0.897966	0.000214814	-5.82626e-10	-0.897846
43437779	chr22:43437779:A:G	2.63364e-26	-2.33753	-0.0780868	4.83301e-05	-2.37042	-0.0178869	4.83558e-05	-2.37042	-0.0186202
43437839	chr22:43437839:G:A	3.28039e-25	-5.82626e-10	0.106567	0.000485547	-5.82626e-10	-0.0810811	0.000486095	-5.82626e-10	-0.0812156
43437841	chr22:43437841:G:A	8.77315e-26	-5.82626e-10	-1.21228	0.00016456	-5.82626e-10	-1.16308	0.000164749	-5.82626e-10	-1.1632
43437863	chr22:43437863:T:C	2.90315e-26	-2.31818	-2.96855e-10	5.48094e-05	-2.2625	-2.96855e-10	5.4879e-05	-2.26249	-2.96855e-10
43437869	chr22:43437869:C:T	8.33366e-26	-5.82626e-10	-1.26368	0.00015353	-5.82626e-10	-1.23246	0.000153717	-5.82626e-10	-1.23251
43438018	chr22:43438018:A:G	6.5898e-25	-5.82626e-10	0.804127	0.00138243	-5.82626e-10	0.965241	0.00138383	-5.82626e-10	0.964989
43438107	chr22:43438107:A:G	3.10698e-26	-1.51618	-0.734154	0.000203507	-0.274188	-0.676469	0.00020376	-0.273993	-0.676686
43438222	chr22:43438222:T:C	8.90917e-26	-5.82626e-10	-1.1969	0.000161055	-5.82626e-10	-1.18461	0.000161279	-5.82626e-10	-1.18448
43438306	chr22:43438306:G:A	2.97751e-26	-2.29289	-2.96855e-10	5.66352e-05	-2.22973	-2.96855e-10	5.67072e-05	-2.22972	-2.96855e-10
43438375	chr22:43438375:TG:T	9.22622e-26	-5.82626e-10	-1.16193	0.000162889	-5.82626e-10	-1.17329	0.000163101	-5.82626e-10	-1.17325
43438420	chr22:43438420:G:A	3.80419e-26	-2.04788	-2.96855e-10	0.000104061	-1.62138	-2.96855e-10	0.000104195	-1.62135	-2.96855e-10
43438901	chr22:43438901:A:C	1.0388e-26	-2.08728	-1.25863	1.83687e-05	-2.1184	-1.23731	1.83906e-05	-2.1184	-1.23738
43439310	chr22:43439310:G:A	1.07113e-26	-2.14336	-1.17191	1.74455e-05	-2.23953	-1.16774	1.74666e-05	-2.23954	-1.16779
43439390	chr22:43439390:C:A	9.0416e-26	-5.82626e-10	-1.18214	0.000157176	-5.82626e-10	-1.20899	0.000157377	-5.82626e-10	-1.20898
43439813	chr22:43439813:C:T	9.93168e-26	-5.82626e-10	-1.08825	0.000175223	-5.82626e-10	-1.1003	0.000175451	-5.82626e-10	-1.10026
43439849	chr22:43439849:C:T	1.61567e-26	-1.62764	-1.27659	8.22817e-05	-0.584581	-1.27163	8.23982e-05	-0.584398	-1.27166
43439852	chr22:43439852:C:T	1.0335e-25	-5.82626e-10	-1.04844	0.000182592	-5.82626e-10	-1.0591	0.000182809	-5.82626e-10	-1.05918
43439989	chr22:43439989:C:T	1.02053e-25	-5.82626e-10	-1.06107	0.000180402	-5.82626e-10	-1.07117	0.000180616	-5.82626e-10	-1.07125
43440012	chr22:43440012:C:G	8.38932e-26	-5.82626e-10	-1.25702	0.000149291	-5.82626e-10	-1.26046	0.000149477	-5.82626e-10	-1.26048
43440023	chr22:43440023:T:C	1.66546e-26	-1.59863	-1.27525	8.79637e-05	-0.52172	-1.26771	8.80875e-05	-0.521537	-1.26775
43440215	chr22:43440215:A:G	1.62736e-26	-1.62631	-1.27071	8.45329e-05	-0.56908	-1.26014	8.46503e-05	-0.568899	-1.26019
43440705	chr22:43440705:T:C	9.26015e-26	-5.82626e-10	-1.15826	0.000163132	-5.82626e-10	-1.1718	0.000163349	-5.82626e-10	-1.17173
43440730	chr22:43440730:C:G	2.5216e-25	-5.82626e-10	-0.156503	0.000428364	-5.82626e-10	-0.206385	0.000428961	-5.82626e-10	-0.206253
43440836	chr22:43440836:C:T	7.2622e-26	-1.4013	-2.96855e-10	0.000114557	-1.52528	-2.96855e-10	0.000114703	-1.52527	-2.96855e-10
43440909	chr22:43440909:C:T	9.89495e-26	-5.82626e-10	-1.09196	0.000170064	-5.82626e-10	-1.13018	0.000170283	-5.82626e-10	-1.13016
43441288	chr22:43441288:C:T	9.11788e-26	-5.82626e-10	-1.17374	0.000156613	-5.82626e-10	-1.21258	0.000156823	-5.82626e-10	-1.2125
43441384	chr22:43441384:G:T	1.08469e-25	-5.82626e-10	-1.0001	0.000195143	-5.82626e-10	-0.992627	0.000195373	-5.82626e-10	-0.992712
43441855	chr22:43441855:A:G	8.31658e-26	-5.82626e-10	-1.26573	0.000148335	-5.82626e-10	-1.26689	0.000148524	-5.82626e-10	-1.26688
43441926	chr22:43441926:C:T	2.27908e-26	-1.29504	-1.26518	1.64538e-05	-2.19753	-1.26827	1.64756e-05	-2.19753	-1.26821
43442164	chr22:43442164:A:T	2.02008e-26	-1.64441	-1.03643	3.39792e-05	-1.68851	-1.0521	3.40273e-05	-1.68851	-1.05195
43442179	chr22:43442179:A:G	6.51746e-25	-1.37121	2.1643	0.00136215	-1.44697	2.39742	0.0013627	-1.44697	2.39657
43442288	chr22:43442288:T:G	8.41618e-26	-5.82626e-10	-1.25382	0.000150145	-5.82626e-10	-1.25476	0.000150324	-5.82626e-10	-1.25483
43442487	chr22:43442487:A:G	6.04362e-26	-1.74232	0.157344	0.000404595	-0.557791	0.294319	0.000404979	-0.5576	0.293816
43442527	chr22:43442527:T:C	2.96398e-26	-2.29745	-2.96855e-10	6.03482e-05	-2.16623	-2.96855e-10	6.04251e-05	-2.16622	-2.96855e-10
43443709	chr22:43443709:C:T	1.0281e-26	-2.20635	-1.14992	1.69906e-05	-2.28874	-1.14495	1.70111e-05	-2.28875	-1.145
43443917	chr22:43443917:G:A	8.9561e-26	-5.82626e-10	-1.19165	0.000154334	-5.82626e-10	-1.22724	0.000154539	-5.82626e-10	-1.22717
43444163	chr22:43444163:G:A	1.51955e-25	-5.82626e-10	-0.662984	0.00025184	-5.82626e-10	-0.737565	0.000252168	-5.82626e-10	-0.737527
43444348	chr22:43444348:TTTTC:T	2.7803e-26	-2.36142	-2.96855e-10	4.91144e-05	-2.37221	-2.96855e-10	4.91764e-05	-2.37221	-2.96855e-10
43444476	chr22:43444476:C:A	1.2172e-25	-5.82626e-10	-0.88484	0.000213918	-5.82626e-10	-0.900767	0.000214205	-5.82626e-10	-0.900685
43444506	chr22:43444506:A:G	8.86046e-26	-5.82626e-10	-1.20238	0.000153134	-5.82626e-10	-1.23504	0.000153337	-5.82626e-10	-1.23498
43444593	chr22:43444593:A:C	2.21252e-26	-1.47169	-1.11816	0.000137349	-0.222892	-1.12094	0.000137542	-0.222691	-1.121
43444887	chr22:43444887:T:C	1.48984e-25	-5.82626e-10	-0.682724	0.000243856	-5.82626e-10	-0.76978	0.000244251	-5.82626e-10	-0.769423
43445526	chr22:43445526:A:G	7.84595e-27	-2.37066	-1.25591	1.40561e-05	-2.35868	-1.26462	1.40744e-05	-2.35871	-1.26456
43445560	chr22:43445560:T:G	1.98311e-26	-1.43446	-1.26485	0.000105213	-0.336482	-1.27389	0.000105358	-0.336293	-1.27396
43445668	chr22:43445668:C:T	2.70188e-26	-1.29156	-1.09848	3.17856e-05	-1.75093	-1.05641	3.18254e-05	-1.75095	-1.05641
43446216	chr22:43446216:A:G	8.4312e-26	-5.82626e-10	-1.25204	0.000148884	-5.82626e-10	-1.26319	0.000149075	-5.82626e-10	-1.26317
43446399	chr22:43446399:G:A	9.44718e-26	-5.82626e-10	-1.13826	0.000169732	-5.82626e-10	-1.13214	0.000169933	-5.82626e-10	-1.13222
43446575	chr22:43446575:G:A	3.83419e-26	-2.33565	0.295633	8.51461e-05	-2.29676	0.474772	8.51947e-05	-2.29677	0.474085
43446825	chr22:43446825:C:G	1.95536e-25	-5.82626e-10	-0.410823	0.000318837	-5.82626e-10	-0.501677	0.000319292	-5.82626e-10	-0.501516
43447158	chr22:43447158:C:T	1.25835e-26	-1.88108	-1.2731	1.57108e-05	-2.29843	-1.21358	1.57246e-05	-2.29843	-1.21396
43447675	chr22:43447675:T:C	8.72284e-26	-5.82626e-10	-1.21804	0.000159042	-5.82626e-10	-1.19719	0.000159226	-5.82626e-10	-1.19729
43447697	chr22:43447697:G:T	9.2856e-26	-5.82626e-10	-1.15552	0.000167051	-5.82626e-10	-1.14806	0.000167281	-5.82626e-10	-1.14795
43447942	chr22:43447942:G:A	1.25573e-26	-1.91432	-1.24194	1.847e-05	-2.25906	-1.09115	1.84775e-05	-2.25906	-1.09201
43448517	chr22:43448517:C:T	2.40034e-25	-5.82626e-10	-0.205786	0.000392346	-5.82626e-10	-0.294214	0.000392921	-5.82626e-10	-0.294011
43448549	chr22:43448549:A:G	9.62574e-27	-2.15989	-1.26224	1.67818e-05	-2.29356	-1.1525	1.67916e-05	-2.29356	-1.15318
43448730	chr22:43448730:G:C	9.49097e-27	-2.17238	-1.26384	1.65732e-05	-2.3002	-1.15837	1.65832e-05	-2.3002	-1.15903
43448787	chr22:43448787:G:C	1.6217e-25	-5.82626e-10	-0.597923	0.000277336	-5.82626e-10	-0.641127	0.000277725	-5.82626e-10	-0.64099
43448928	chr22:43448928:C:A	1.18157e-26	-1.9957	-1.22143	1.71254e-05	-2.33028	-1.09552	1.71359e-05	-2.33028	-1.09616
43449355	chr22:43449355:G:A	9.18056e-27	-2.20721	-1.26226	1.39904e-05	-2.3738	-1.25418	1.4008e-05	-2.3738	-1.25419
43449700	chr22:43449700:T:C	3.92389e-26	-2.21683	0.199935	8.56198e-05	-2.18276	0.366315	8.56723e-05	-2.18276	0.365672
43449809	chr22:43449809:G:A	6.61749e-26	-2.01928	0.525014	0.000148148	-1.89174	0.623596	0.000148336	-1.89167	0.623534
43449840	chr22:43449840:C:T	1.94144e-25	-5.82626e-10	-0.417967	0.000317013	-5.82626e-10	-0.507415	0.000317473	-5.82626e-10	-0.507226
43450001	chr22:43450001:T:A	9.35638e-26	-5.82626e-10	-1.14792	0.000174344	-5.82626e-10	-1.10533	0.000174553	-5.82626e-10	-1.10539
43450305	chr22:43450305:T:C	1.54783e-25	-5.82626e-10	-0.644542	0.000246512	-5.82626e-10	-0.758949	0.000246906	-5.82626e-10	-0.758614
43450342	chr22:43450342:C:G	8.4737e-26	-5.82626e-10	-1.24701	0.000150865	-5.82626e-10	-1.24997	0.000151064	-5.82626e-10	-1.24992
43450370	chr22:43450370:C:T	9.45165e-26	-5.82626e-10	-1.13779	0.000169438	-5.82626e-10	-1.13387	0.00016966	-5.82626e-10	-1.13382
43450616	chr22:43450616:A:G	1.90634e-26	-1.97225	-0.766545	3.42236e-05	-1.83158	-0.901865	3.42912e-05	-1.8315	-0.901228
43450629	chr22:43450629:A:G	1.77364e-25	-5.82626e-10	-0.508364	0.000292061	-5.82626e-10	-0.589394	0.000292477	-5.82626e-10	-0.589235
43450871	chr22:43450871:C:G	3.06006e-26	-2.26555	-2.96855e-10	5.01939e-05	-2.35046	-2.96855e-10	5.02578e-05	-2.35046	-2.96855e-10
43451121	chr22:43451121:G:C	2.46962e-26	-2.21126	-0.268658	5.12587e-05	-1.99588	-0.333592	5.13197e-05	-1.99587	-0.333679
43451151	chr22:43451151:C:T	8.29167e-26	-5.82626e-10	-1.26873	0.000147168	-5.82626e-10	-1.27479	0.000147354	-5.82626e-10	-1.27478
43451194	chr22:43451194:AC:A	8.22678e-26	-5.82626e-10	-1.27659	0.000146927	-5.82626e-10	-1.27642	0.000147111	-5.82626e-10	-1.27643
43451689	chr22:43451689:C:T	2.35195e-26	-1.645	-0.883734	7.13273e-05	-1.25974	-0.739337	7.13669e-05	-1.25962	-0.740163
43451879	chr22:43451879:G:A	2.42955e-26	-1.26348	-1.23279	6.21996e-05	-1.01354	-1.12247	6.22523e-05	-1.01343	-1.123
43451998	chr22:43451998:C:G	8.44244e-26	-5.82626e-10	-1.25071	0.000154102	-5.82626e-10	-1.22875	0.000154297	-5.82626e-10	-1.22874
43452046	chr22:43452046:C:T	4.23405e-26	-1.94082	-2.96855e-10	4.94908e-05	-2.36457	-2.96855e-10	4.95535e-05	-2.36457	-2.96855e-10
43452062	chr22:43452062:G:C	7.82762e-27	-2.36935	-1.25956	1.79606e-05	-2.13294	-1.24523	1.79826e-05	-2.13292	-1.2453
43452136	chr22:43452136:G:C	2.4687e-26	-1.47567	-1.00462	5.36478e-05	-1.21921	-1.06471	5.37205e-05	-1.21911	-1.06471
43452407	chr22:43452407:A:G	2.01518e-26	-1.85912	-0.824149	3.75213e-05	-1.81924	-0.82221	3.75622e-05	-1.81924	-0.822378
43452418	chr22:43452418:T:C	2.46434e-26	-1.28397	-1.19809	3.67016e-05	-1.52277	-1.14076	3.6748e-05	-1.5227	-1.14083
43452743	chr22:43452743:G:A	9.11312e-26	-5.82626e-10	-1.17427	0.000156989	-5.82626e-10	-1.21018	0.0001572	-5.82626e-10	-1.2101
43453004	chr22:43453004:C:T	4.95211e-26	-1.78417	-2.96855e-10	6.73779e-05	-2.05604	-2.96855e-10	6.74617e-05	-2.05606	-2.96855e-10
43453072	chr22:43453072:C:T	1.01808e-25	-5.82626e-10	-1.06348	0.000191893	-5.82626e-10	-1.00942	0.00019212	-5.82626e-10	-1.0095
43453278	chr22:43453278:C:A	8.53335e-26	-5.82626e-10	-1.24	0.000153733	-5.82626e-10	-1.23114	0.000153943	-5.82626e-10	-1.23104
43453331	chr22:43453331:CT:C	2.47433e-26	-1.76558	-0.712433	3.7546e-05	-1.74958	-0.891211	3.76236e-05	-1.74951	-0.890483
43453519	chr22:43453519:T:C	1.42249e-26	-2.31347	-0.718099	2.54479e-05	-2.27034	-0.759383	2.54887e-05	-2.27034	-0.759044
43453593	chr22:43453593:T:G	9.12903e-26	-5.82626e-10	-1.17252	0.00015439	-5.82626e-10	-1.22688	0.000154604	-5.82626e-10	-1.22675
43453621	chr22:43453621:G:A	1.96461e-25	-5.82626e-10	-0.406101	0.000391186	-5.82626e-10	-0.297174	0.000391616	-5.82626e-10	-0.297339
43453819	chr22:43453819:T:C	1.46108e-26	-2.19859	-0.806217	2.86575e-05	-2.01603	-0.89491	2.86994e-05	-2.01602	-0.894725
43453820	chr22:43453820:C:T	2.87293e-26	-1.70153	-0.627121	4.32871e-05	-1.67913	-0.819369	4.33795e-05	-1.67906	-0.818579
43453855	chr22:43453855:A:G	1.17238e-25	-5.82626e-10	-0.922359	0.000225606	-5.82626e-10	-0.847568	0.000225863	-5.82626e-10	-0.847691
43454036	chr22:43454036:T:G	2.41234e-26	-2.37108	-0.132304	4.7525e-05	-2.36683	-0.0382711	4.75591e-05	-2.36683	-0.0388152
43454229	chr22:43454229:G:A	8.6342e-26	-5.82626e-10	-1.22825	0.000155618	-5.82626e-10	-1.21895	0.000155833	-5.82626e-10	-1.21884
43454308	chr22:43454308:C:A	6.80386e-26	-1.71416	0.24767	8.52884e-05	-1.73758	-0.0827373	8.5497e-05	-1.73759	-0.0815534
43454787	chr22:43454787:G:A	8.59601e-26	-5.82626e-10	-1.23268	0.000157872	-5.82626e-10	-1.20457	0.000158072	-5.82626e-10	-1.20457
43454893	chr22:43454893:T:C	8.32701e-26	-5.82626e-10	-1.26448	0.000147782	-5.82626e-10	-1.27062	0.000147969	-5.82626e-10	-1.27062
43455585	chr22:43455585:A:G	1.61673e-26	-2.23715	-0.666427	2.52235e-05	-2.18767	-0.850911	2.52752e-05	-2.18763	-0.850172
43455773	chr22:43455773:G:A	3.34527e-26	-1.85964	-0.31679	6.08371e-05	-1.86967	-0.288492	6.09023e-05	-1.86967	-0.288679
43456042	chr22:43456042:C:T	2.82961e-26	-2.35721	0.0133676	5.64161e-05	-2.34169	0.108089	5.64549e-05	-2.34169	0.107517
43456592	chr22:43456592:T:A	3.06791e-26	-2.26298	-2.96855e-10	5.62231e-05	-2.23703	-2.96855e-10	5.62935e-05	-2.23704	-2.96855e-10
43456882	chr22:43456882:C:T	1.64541e-25	-5.82626e-10	-0.583404	0.000272205	-5.82626e-10	-0.659803	0.000272585	-5.82626e-10	-0.65967
43457628	chr22:43457628:T:C	9.63335e-27	-2.2039	-1.21743	1.55678e-05	-2.32823	-1.19292	1.55856e-05	-2.32819	-1.19309
43457680	chr22:43457680:A:G	8.62541e-26	-5.82626e-10	-1.22927	0.000151145	-5.82626e-10	-1.24812	0.000151323	-5.82626e-10	-1.2482
43457797	chr22:43457797:T:C	5.02765e-26	-2.17885	0.409823	7.91324e-05	-2.17458	0.279347	7.92199e-05	-2.17459	0.279194
43458168	chr22:43458168:T:C	1.04722e-25	-5.82626e-10	-1.03526	0.000172867	-5.82626e-10	-1.11384	0.000173132	-5.82626e-10	-1.11357
43458181	chr22:43458181:G:A	3.0084e-26	-2.28257	-2.96855e-10	7.20405e-05	-1.98913	-2.96855e-10	7.21336e-05	-1.9891	-2.96855e-10
43458354	chr22:43458354:C:T	8.23493e-26	-5.82626e-10	-1.2756	0.000147602	-5.82626e-10	-1.27184	0.000147784	-5.82626e-10	-1.27187
43458441	chr22:43458441:A:G	3.15909e-26	-2.2337	-2.96855e-10	6.84547e-05	-2.04019	-2.96855e-10	6.85428e-05	-2.04016	-2.96855e-10
43458506	chr22:43458506:T:C	1.37256e-26	-2.11386	-0.953444	2.17966e-05	-2.22006	-0.964539	2.18249e-05	-2.22006	-0.964506
43458520	chr22:43458520:G:A	1.20793e-25	-5.82626e-10	-0.89249	0.000218282	-5.82626e-10	-0.880568	0.000218536	-5.82626e-10	-0.880672
43459041	chr22:43459041:G:A	2.95594e-26	-2.30016	-2.96855e-10	6.39713e-05	-2.10792	-2.96855e-10	6.40528e-05	-2.10791	-2.96855e-10
43459442	chr22:43459442:G:T	1.19504e-25	-5.82626e-10	-0.903212	0.000198693	-5.82626e-10	-0.974596	0.000198997	-5.82626e-10	-0.974329
43459632	chr22:43459632:T:C	1.45785e-25	-5.82626e-10	-0.704431	0.000282249	-5.82626e-10	-0.623567	0.000282563	-5.82626e-10	-0.623717
43460138	chr22:43460138:C:T	1.61934e-25	-5.82626e-10	-0.599376	0.000318841	-5.82626e-10	-0.501664	0.000319198	-5.82626e-10	-0.501807
43460589	chr22:43460589:T:C	8.6743e-26	-5.82626e-10	-1.22362	0.000158546	-5.82626e-10	-1.20031	0.000158739	-5.82626e-10	-1.20036
43460646	chr22:43460646:G:T	8.43677e-26	-5.82626e-10	-1.25138	0.000156388	-5.82626e-10	-1.21402	0.000156567	-5.82626e-10	-1.21414
43460759	chr22:43460759:T:C	4.08816e-26	-1.97588	-2.96855e-10	6.27621e-05	-2.12701	-2.96855e-10	6.28416e-05	-2.127	-2.96855e-10
43460852	chr22:43460852:C:T	8.2392e-26	-5.82626e-10	-1.27508	0.000147887	-5.82626e-10	-1.26991	0.000148072	-5.82626e-10	-1.26992
43461187	chr22:43461187:A:G	3.22725e-26	-2.0196	-0.192754	6.80412e-05	-1.77105	-0.275199	6.81223e-05	-1.77103	-0.275287
43461237	chr22:43461237:A:G	1.84661e-25	-5.82626e-10	-0.468044	0.00036695	-5.82626e-10	-0.361132	0.000367355	-5.82626e-10	-0.361292
43461434	chr22:43461434:C:T	8.46212e-26	-1.76993	0.521552	0.000107186	-1.79143	0.199644	0.000107454	-1.79144	0.200878
43461645	chr22:43461645:C:T	1.85608e-25	-5.82626e-10	-0.462928	0.000368977	-5.82626e-10	-0.355624	0.000369383	-5.82626e-10	-0.355785
43461904	chr22:43461904:A:G	1.01468e-25	-5.82626e-10	-1.06682	0.000172558	-5.82626e-10	-1.11563	0.0001728	-5.82626e-10	-1.11548
43462636	chr22:43462636:A:G	2.29144e-26	-1.99923	-0.555566	3.59304e-05	-1.92638	-0.758393	3.60074e-05	-1.92631	-0.757583
43463277	chr22:43463277:C:T	1.91292e-25	-5.82626e-10	-0.432765	0.000381191	-5.82626e-10	-0.323056	0.000381609	-5.82626e-10	-0.323224
43463341	chr22:43463341:T:C	1.79178e-25	-5.82626e-10	-0.498188	0.000355039	-5.82626e-10	-0.394131	0.000355432	-5.82626e-10	-0.394288
43463583	chr22:43463583:C:T	5.2675e-26	-0.890267	-0.832157	0.000112927	-0.845695	-0.693923	0.00011299	-0.845572	-0.694746
43464388	chr22:43464388:C:T	1.04579e-25	-5.82626e-10	-1.03662	0.000176956	-5.82626e-10	-1.09046	0.000177189	-5.82626e-10	-1.0904
43464545	chr22:43464545:T:C	8.69899e-26	-5.82626e-10	-1.22077	0.00015229	-5.82626e-10	-1.24057	0.000152468	-5.82626e-10	-1.24066
43465006	chr22:43465006:C:A	2.45125e-26	-1.92536	-0.562024	3.83065e-05	-1.85949	-0.761244	3.83889e-05	-1.85942	-0.760431
43465843	chr22:43465843:G:A	8.79277e-26	-5.82626e-10	-1.21005	0.000153315	-5.82626e-10	-1.23386	0.000153493	-5.82626e-10	-1.23396
43466394	chr22:43466394:G:C	2.20784e-26	-1.38146	-1.2105	3.71763e-05	-1.40639	-1.24429	3.72249e-05	-1.4064	-1.24424
43467417	chr22:43467417:C:T	1.83946e-26	-1.6632	-1.1113	4.109e-05	-1.6154	-0.935194	4.11139e-05	-1.61532	-0.93596
43467830	chr22:43467830:TG:T	9.07621e-26	-5.82626e-10	-1.17832	0.000165516	-5.82626e-10	-1.15729	0.000165703	-5.82626e-10	-1.15742
43468724	chr22:43468724:G:A	1.7866e-26	-2.11009	-0.693578	2.81207e-05	-2.05883	-0.871025	2.81781e-05	-2.05877	-0.870309
43469133	chr22:43469133:C:T	1.52005e-25	-5.82626e-10	-0.662651	0.000295011	-5.82626e-10	-0.579347	0.000295317	-5.82626e-10	-0.579572
43469591	chr22:43469591:C:CAT	9.08445e-26	-5.82626e-10	-1.17742	0.000163393	-5.82626e-10	-1.1702	0.000163587	-5.82626e-10	-1.17027
43469599	chr22:43469599:G:A	1.00578e-26	-2.22482	-1.1534	3.18459e-05	-1.6805	-1.12495	3.18805e-05	-1.68049	-1.12514
43469799	chr22:43469799:G:C	1.03707e-25	-5.82626e-10	-1.04499	0.000173157	-5.82626e-10	-1.11216	0.0001734	-5.82626e-10	-1.11202
43469900	chr22:43469900:A:G	4.40098e-26	-1.90215	-2.96855e-10	6.57328e-05	-2.08076	-2.96855e-10	6.58149e-05	-2.08077	-2.96855e-10
43470055	chr22:43470055:T:C	8.7269e-26	-5.82626e-10	-1.21757	0.00015059	-5.82626e-10	-1.2518	0.000150792	-5.82626e-10	-1.25172
43470344	chr22:43470344:T:A	2.91465e-25	-5.82626e-10	-0.0116464	0.000587656	-5.82626e-10	0.109784	0.000588238	-5.82626e-10	0.10951
43470362	chr22:43470362:T:C	2.12745e-26	-1.50966	-1.1194	9.02831e-05	-0.56488	-1.19853	9.03946e-05	-0.56482	-1.19862
43470797	chr22:43470797:G:T	1.22083e-26	-2.1973	-0.987158	1.9942e-05	-2.27504	-0.99849	1.99702e-05	-2.27504	-0.998339
43470876	chr22:43470876:G:A	4.17803e-26	-0.715595	-1.23855	0.000102771	-0.402782	-1.23108	0.000102899	-0.402722	-1.23115
43471021	chr22:43471021:A:G	1.24132e-26	-2.11357	-1.05424	4.0976e-05	-1.40656	-1.14681	4.10264e-05	-1.40652	-1.14688
43471051	chr22:43471051:C:T	1.48203e-26	-2.32678	-0.663791	2.79967e-05	-2.11747	-0.8168	2.80283e-05	-2.11747	-0.816934
43471420	chr22:43471420:G:A	1.57078e-26	-2.35034	-0.582071	2.22889e-05	-2.34772	-0.814547	2.23325e-05	-2.34772	-0.813856
43471762	chr22:43471762:C:T	1.19503e-25	-5.82626e-10	-0.903225	0.000230409	-5.82626e-10	-0.826503	0.000230647	-5.82626e-10	-0.826733
43471801	chr22:43471801:G:A	1.00665e-26	-2.14042	-1.23693	1.64717e-05	-2.22926	-1.23545	1.64935e-05	-2.22926	-1.2354
43471880	chr22:43471880:T:A	8.04208e-27	-2.37511	-1.22676	1.5957e-05	-2.36314	-1.13332	1.59695e-05	-2.36314	-1.1338
43471947	chr22:43471947:AC:A	9.77647e-26	-5.82626e-10	-1.104	0.000190212	-5.82626e-10	-1.01822	0.000190405	-5.82626e-10	-1.01846
43472057	chr22:43472057:C:T	9.67374e-26	-5.82626e-10	-1.11457	0.000167214	-5.82626e-10	-1.14709	0.000167443	-5.82626e-10	-1.14698
43472185	chr22:43472185:T:C	2.73182e-26	-2.34384	-0.0351717	4.76999e-05	-2.34738	-0.05405	4.7742e-05	-2.34737	-0.054438
43472435	chr22:43472435:A:G	8.98024e-27	-2.21772	-1.27381	1.52757e-05	-2.26428	-1.27581	1.52956e-05	-2.26425	-1.2758
43472589	chr22:43472589:G:A	1.99745e-25	-5.82626e-10	-0.389522	0.000383925	-5.82626e-10	-0.315911	0.000384407	-5.82626e-10	-0.315919
43472626	chr22:43472626:G:A	1.02812e-26	-2.12708	-1.22917	1.61435e-05	-2.26633	-1.21851	1.61629e-05	-2.2663	-1.2186
43472691	chr22:43472691:A:C	8.6974e-27	-2.24763	-1.27591	1.48563e-05	-2.29768	-1.27025	1.4874e-05	-2.29769	-1.27031
43472704	chr22:43472704:C:T	1.13039e-25	-5.82626e-10	-0.958836	0.000192273	-5.82626e-10	-1.00744	0.000192549	-5.82626e-10	-1.00727
43472953	chr22:43472953:TAAGGG:T	1.67298e-26	-1.80465	-1.06472	2.40757e-05	-2.08315	-1.00201	2.40965e-05	-2.08318	-1.00237
43473199	chr22:43473199:G:T	3.17875e-25	-5.82626e-10	0.075092	0.000537403	-5.82626e-10	0.02039	0.00053823	-5.82626e-10	0.0206646
43473200	chr22:43473200:A:G	3.28179e-25	-5.82626e-10	0.106994	0.000554464	-5.82626e-10	0.0516437	0.000555319	-5.82626e-10	0.0519216
43473204	chr22:43473204:ACC:A	3.89377e-25	-5.82626e-10	0.277982	0.000655656	-5.82626e-10	0.219278	0.000656678	-5.82626e-10	0.219573
43473207	chr22:43473207:ACGGTGCCCGTGCTGC:A	3.78252e-25	-5.82626e-10	0.248996	0.000637239	-5.82626e-10	0.190787	0.00063823	-5.82626e-10	0.191079
43473212	chr22:43473212:G:A	1.17108e-25	-5.82626e-10	-0.923469	0.000186312	-5.82626e-10	-1.03893	0.000186528	-5.82626e-10	-1.03904
43473369	chr22:43473369:G:A	1.60202e-26	-2.30304	-0.609676	2.6152e-05	-2.3723	-0.630137	2.61786e-05	-2.37229	-0.630385
43473405	chr22:43473405:T:C	9.47214e-27	-2.20529	-1.23292	1.46042e-05	-2.35544	-1.22961	1.46224e-05	-2.35544	-1.22963
43473483	chr22:43473483:T:C	7.88989e-27	-2.37537	-1.24562	1.39535e-05	-2.3738	-1.25682	1.39706e-05	-2.37381	-1.25686
43473542	chr22:43473542:G:C	2.76245e-26	-2.36786	-2.96855e-10	6.14148e-05	-2.14871	-2.96855e-10	6.1493e-05	-2.1487	-2.96855e-10
43473727	chr22:43473727:G:A	1.16243e-26	-1.97555	-1.25792	1.83996e-05	-2.07736	-1.27666	1.84233e-05	-2.07733	-1.27667
43473752	chr22:43473752:T:C	8.28461e-26	-5.82626e-10	-1.26958	0.000149128	-5.82626e-10	-1.26155	0.000149311	-5.82626e-10	-1.26159
43474156	chr22:43474156:G:C	8.16905e-27	-2.31589	-1.27032	1.37145e-05	-2.37496	-1.27294	1.3732e-05	-2.37496	-1.27293
43474183	chr22:43474183:A:G	8.13041e-27	-2.37239	-1.21856	1.42424e-05	-2.37587	-1.23427	1.42596e-05	-2.37587	-1.23432
43474259	chr22:43474259:G:A	1.17167e-25	-5.82626e-10	-0.922962	0.000197452	-5.82626e-10	-0.980861	0.000197721	-5.82626e-10	-0.980761
43474510	chr22:43474510:T:G	7.82482e-27	-2.36721	-1.26205	1.43815e-05	-2.36476	-1.23565	1.43975e-05	-2.36476	-1.2358
43474602	chr22:43474602:C:T	1.48008e-26	-1.7826	-1.20928	1.8788e-05	-2.0768	-1.25634	1.88143e-05	-2.07667	-1.25633
43474863	chr22:43474863:G:A	2.74973e-26	-2.37248	-2.96855e-10	5.13077e-05	-2.32852	-2.96855e-10	5.13727e-05	-2.32851	-2.96855e-10
43474881	chr22:43474881:G:A	8.76423e-26	-5.82626e-10	-1.2133	0.000161532	-5.82626e-10	-1.18165	0.000161721	-5.82626e-10	-1.18175
43474920	chr22:43474920:G:A	8.17654e-27	-2.33514	-1.25015	1.45396e-05	-2.32525	-1.26423	1.45588e-05	-2.32525	-1.26417
43475018	chr22:43475018:C:T	8.36947e-26	-5.82626e-10	-1.25939	0.000148984	-5.82626e-10	-1.26252	0.000149169	-5.82626e-10	-1.26254
43475238	chr22:43475238:C:T	8.22491e-26	-5.82626e-10	-1.27681	0.000146871	-5.82626e-10	-1.2768	0.000147056	-5.82626e-10	-1.27681
43476096	chr22:43476096:T:C	1.57376e-25	-5.82626e-10	-0.627929	0.000261881	-5.82626e-10	-0.698469	0.000262277	-5.82626e-10	-0.69822
43476363	chr22:43476363:C:T	1.37153e-26	-2.19055	-0.877505	2.28984e-05	-2.17002	-0.965272	2.29247e-05	-2.17003	-0.965375
43476906	chr22:43476906:C:T	1.46209e-26	-2.19593	-0.80818	2.42664e-05	-2.17264	-0.904628	2.42942e-05	-2.17265	-0.904737
43477169	chr22:43477169:C:T	1.80677e-25	-5.82626e-10	-0.489856	0.00029645	-5.82626e-10	-0.574478	0.000296877	-5.82626e-10	-0.574301
43477605	chr22:43477605:C:T	7.33987e-26	-1.39066	-2.96855e-10	8.13299e-05	-1.86784	-2.96855e-10	8.14313e-05	-1.86786	-2.96855e-10
43477772	chr22:43477772:T:C	1.09627e-26	-2.31561	-0.976454	1.64654e-05	-2.37543	-1.08967	1.64872e-05	-2.37543	-1.08961
43477791	chr22:43477791:C:G	1.08654e-26	-2.32639	-0.974587	1.65204e-05	-2.37353	-1.08824	1.65422e-05	-2.37354	-1.08817
43477940	chr22:43477940:CAAAG:C	1.33623e-26	-2.24553	-0.848594	2.01822e-05	-2.37055	-0.891012	2.02086e-05	-2.37055	-0.890965
43477983	chr22:43477983:T:C	8.143e-27	-2.3126	-1.27681	1.3935e-05	-2.35522	-1.27673	1.39527e-05	-2.35522	-1.27673
43478233	chr22:43478233:G:C	1.2909e-25	-5.82626e-10	-0.826058	0.000202163	-5.82626e-10	-0.957284	0.000202397	-5.82626e-10	-0.957388
43478399	chr22:43478399:C:T	1.07705e-26	-2.33153	-0.978226	1.64879e-05	-2.3726	-1.09113	1.65096e-05	-2.37261	-1.09106
43478673	chr22:43478673:G:A	5.43281e-26	-1.69152	-2.96855e-10	0.000105498	-1.60766	-2.96855e-10	0.000105634	-1.60764	-2.96855e-10
43478722	chr22:43478722:C:T	1.01968e-26	-2.35132	-1.01317	1.61914e-05	-2.36336	-1.11851	1.62126e-05	-2.36339	-1.11845
43478855	chr22:43478855:T:G	1.00761e-26	-2.29831	-1.07808	1.5221e-05	-2.3764	-1.16729	1.5241e-05	-2.3764	-1.16724
43478857	chr22:43478857:A:G	1.18166e-26	-2.13179	-1.08528	1.97039e-05	-2.21614	-1.0694	1.97254e-05	-2.21616	-1.06956
43478921	chr22:43478921:A:G	1.08675e-26	-2.02773	-1.27306	1.71298e-05	-2.16174	-1.2638	1.71498e-05	-2.16171	-1.26392
43478932	chr22:43478932:C:T	1.92098e-25	-0.42856	-2.96855e-10	0.000311262	-0.525724	-2.96855e-10	0.000311656	-0.52572	-2.96855e-10
43479178	chr22:43479178:G:A	9.23097e-26	-5.82626e-10	-1.16142	0.000169026	-5.82626e-10	-1.13631	0.000169224	-5.82626e-10	-1.1364
43479794	chr22:43479794:T:C	8.27499e-27	-2.33496	-1.23837	1.56421e-05	-2.31961	-1.19678	1.56575e-05	-2.3196	-1.19707
43480170	chr22:43480170:G:A	1.08946e-26	-2.31092	-0.987374	1.63015e-05	-2.37592	-1.09918	1.63232e-05	-2.37593	-1.09911
43480273	chr22:43480273:C:T	8.24658e-27	-2.31813	-1.25864	1.41774e-05	-2.34478	-1.26993	1.41947e-05	-2.34479	-1.26996
43480307	chr22:43480307:T:C	1.20427e-25	-5.82626e-10	-0.89552	0.000204828	-5.82626e-10	-0.944187	0.00020511	-5.82626e-10	-0.944076
43480339	chr22:43480339:C:T	1.44321e-26	-2.27459	-0.742522	2.30675e-05	-2.37552	-0.752414	2.30966e-05	-2.37552	-0.752415
43480470	chr22:43480470:C:T	9.28724e-27	-2.33123	-1.12669	1.51896e-05	-2.31272	-1.23302	1.52105e-05	-2.31273	-1.2329
43480527	chr22:43480527:G:T	9.28181e-26	-5.82626e-10	-1.15592	0.000152102	-5.82626e-10	-1.2418	0.00015229	-5.82626e-10	-1.24183
43480531	chr22:43480531:A:G	9.27891e-27	-2.2688	-1.19002	1.53247e-05	-2.31102	-1.22587	1.53433e-05	-2.31103	-1.22591
43480650	chr22:43480650:C:T	9.65978e-26	-5.82626e-10	-1.11601	0.000171527	-5.82626e-10	-1.12162	0.000171724	-5.82626e-10	-1.12173
43480991	chr22:43480991:T:C	3.36976e-26	-1.78114	-0.387994	4.19949e-05	-2.10135	-0.427459	4.20375e-05	-2.10136	-0.427697
43481216	chr22:43481216:T:C	1.93263e-26	-1.46032	-1.26478	2.19322e-05	-1.90206	-1.27634	2.19598e-05	-1.90207	-1.27633
43481316	chr22:43481316:G:A	1.35968e-25	-5.82626e-10	-0.774149	0.000216557	-5.82626e-10	-0.888504	0.000216857	-5.82626e-10	-0.888385
43481389	chr22:43481389:G:A	7.90326e-27	-2.36136	-1.25793	1.42789e-05	-2.33578	-1.27179	1.42972e-05	-2.3358	-1.27176
43482466	chr22:43482466:C:G	8.34659e-27	-2.29161	-1.27311	1.49569e-05	-2.28438	-1.27681	1.49754e-05	-2.2844	-1.27681
43482817	chr22:43482817:T:C	7.7162e-27	-2.37607	-1.26717	1.37505e-05	-2.37417	-1.27111	1.37668e-05	-2.37418	-1.27119
43482896	chr22:43482896:C:G	1.35066e-25	-5.82626e-10	-0.780806	0.00027578	-5.82626e-10	-0.646754	0.000276092	-5.82626e-10	-0.646887
43483569	chr22:43483569:G:T	2.84496e-26	-1.7682	-0.570232	3.43275e-05	-2.11178	-0.618635	3.43655e-05	-2.11179	-0.61878
43483594	chr22:43483594:AC:A	2.88784e-26	-1.77073	-0.552745	3.48286e-05	-2.11389	-0.602028	3.4867e-05	-2.1139	-0.602176
43483784	chr22:43483784:A:G	7.879e-27	-2.3458	-1.27657	1.45648e-05	-2.3531	-1.23465	1.45795e-05	-2.35309	-1.23491
43483934	chr22:43483934:C:T	3.10706e-26	-2.2503	-2.96855e-10	4.90116e-05	-2.3743	-2.96855e-10	4.90735e-05	-2.3743	-2.96855e-10
43484343	chr22:43484343:G:C	3.39389e-26	-1.75915	-0.402855	4.16087e-05	-2.09425	-0.443803	4.16508e-05	-2.09426	-0.444041
43484497	chr22:43484497:CT:C	1.84192e-26	-2.08442	-0.688751	3.67978e-05	-1.77272	-0.8882	3.6842e-05	-1.77269	-0.888296
43484619	chr22:43484619:A:G	9.8173e-27	-2.37638	-1.02604	1.67921e-05	-2.3695	-1.07595	1.68135e-05	-2.36951	-1.07593
43484634	chr22:43484634:C:T	1.2942e-25	-5.82626e-10	-0.8235	0.000246162	-5.82626e-10	-0.760368	0.000246462	-5.82626e-10	-0.760414
43484650	chr22:43484650:G:A	3.09608e-26	-2.25384	-2.96855e-10	5.19634e-05	-2.31582	-2.96855e-10	5.20289e-05	-2.31582	-2.96855e-10
43484833	chr22:43484833:A:C	1.10644e-25	-5.82626e-10	-0.980247	0.00018998	-5.82626e-10	-1.01944	0.00019023	-5.82626e-10	-1.01939
43485011	chr22:43485011:G:A	1.39712e-25	-5.82626e-10	-0.746984	0.000263242	-5.82626e-10	-0.693283	0.00026352	-5.82626e-10	-0.693491
43485104	chr22:43485104:G:A	2.49421e-26	-2.30881	-0.161193	4.48695e-05	-2.34658	-0.116016	4.4928e-05	-2.34659	-0.115968
43485153	chr22:43485153:T:C	2.23654e-26	-1.69248	-0.886568	2.47823e-05	-2.04399	-1.01224	2.48194e-05	-2.04402	-1.01197
43485163	chr22:43485163:A:G	1.50142e-25	-5.82626e-10	-0.674982	0.000304298	-5.82626e-10	-0.54835	0.000304671	-5.82626e-10	-0.548388
43485184	chr22:43485184:G:A	3.56201e-26	-1.86958	-0.24408	4.50292e-05	-2.1697	-0.289345	4.50742e-05	-2.16971	-0.289598
43485285	chr22:43485285:T:C	8.27503e-26	-1.77619	0.505454	9.39513e-05	-2.1581	0.434519	9.41541e-05	-2.15812	0.435434
43485423	chr22:43485423:C:T	2.04614e-25	-5.82626e-10	-0.365439	0.000381417	-5.82626e-10	-0.322465	0.000381777	-5.82626e-10	-0.322783
43485494	chr22:43485494:A:G	1.20747e-25	-5.82626e-10	-0.892872	0.000206238	-5.82626e-10	-0.937329	0.000206513	-5.82626e-10	-0.937258
43485854	chr22:43485854:C:T	1.13919e-25	-5.82626e-10	-0.95108	0.000201689	-5.82626e-10	-0.959629	0.000201963	-5.82626e-10	-0.959535
43485891	chr22:43485891:G:A	1.06468e-26	-2.36463	-0.956676	1.73747e-05	-2.35148	-1.05987	1.74015e-05	-2.35147	-1.05959
43485936	chr22:43485936:G:A	1.74159e-26	-1.59287	-1.23631	4.10346e-05	-1.31546	-1.23648	4.10865e-05	-1.31546	-1.23648
43486279	chr22:43486279:C:T	2.98273e-25	-5.82626e-10	0.0114451	0.000448612	-5.82626e-10	-0.160199	0.000449286	-5.82626e-10	-0.159962
43486346	chr22:43486346:C:A	1.32283e-25	-5.82626e-10	-0.801622	0.000222532	-5.82626e-10	-0.861288	0.000222876	-5.82626e-10	-0.861006
43486359	chr22:43486359:G:A	9.40627e-26	-5.82626e-10	-1.1426	0.000168357	-5.82626e-10	-1.14027	0.000168555	-5.82626e-10	-1.14036
43486422	chr22:43486422:A:C	1.10316e-26	-2.13443	-1.15138	1.95504e-05	-2.10188	-1.19149	1.95784e-05	-2.10186	-1.19133
43486714	chr22:43486714:C:T	8.44488e-27	-2.27624	-1.27676	1.73263e-05	-2.16102	-1.25311	1.73453e-05	-2.16105	-1.25325
43486747	chr22:43486747:GCC:G	1.22657e-25	-5.82626e-10	-0.877173	0.000207445	-5.82626e-10	-0.931492	0.000207761	-5.82626e-10	-0.931234
43486768	chr22:43486768:T:C	1.31586e-25	-5.82626e-10	-0.806907	0.000262871	-5.82626e-10	-0.694696	0.000263191	-5.82626e-10	-0.694742
43486861	chr22:43486861:G:A	8.74067e-27	-2.34402	-1.17456	1.57973e-05	-2.29139	-1.21513	1.58202e-05	-2.29141	-1.21492
43486903	chr22:43486903:C:A	8.25465e-27	-2.3549	-1.22089	1.50653e-05	-2.30586	-1.24811	1.50861e-05	-2.30588	-1.24797
43486993	chr22:43486993:A:G	8.6207e-27	-2.30647	-1.22593	1.45311e-05	-2.33253	-1.25753	1.45505e-05	-2.33252	-1.25748
43487392	chr22:43487392:G:A	8.03462e-27	-2.37324	-1.22956	1.54892e-05	-2.34072	-1.18549	1.55058e-05	-2.34073	-1.18568
43487953	chr22:43487953:C:T	1.47148e-26	-1.96172	-1.036	3.11129e-05	-1.68432	-1.14442	3.11513e-05	-1.68428	-1.14448
43488099	chr22:43488099:G:T	1.41568e-26	-1.95777	-1.0786	3.0336e-05	-1.67855	-1.17547	3.03737e-05	-1.67852	-1.17553
43488193	chr22:43488193:G:A	2.93121e-25	-0.00597912	-2.96855e-10	0.00036276	-0.372617	-2.96855e-10	0.000363259	-0.372505	-2.96855e-10
43488258	chr22:43488258:GC:G	1.15155e-26	-2.36394	-0.878928	2.35908e-05	-2.33251	-0.772989	2.36112e-05	-2.3325	-0.7734
43488661	chr22:43488661:TCTAATTTTCAA:T	1.65978e-25	-5.82626e-10	-0.57471	0.000275924	-5.82626e-10	-0.646231	0.000276337	-5.82626e-10	-0.645999
43488970	chr22:43488970:G:A	9.69776e-27	-2.23366	-1.18101	1.50022e-05	-2.29803	-1.26013	1.50239e-05	-2.29801	-1.25997
43489034	chr22:43489034:T:C	1.47886e-25	-5.82626e-10	-0.690125	0.000244494	-5.82626e-10	-0.767169	0.000244884	-5.82626e-10	-0.766835
43489216	chr22:43489216:C:T	8.27801e-26	-5.82626e-10	-1.27038	0.000146971	-5.82626e-10	-1.27612	0.000147157	-5.82626e-10	-1.27612
43489317	chr22:43489317:C:T	8.53281e-26	-5.82626e-10	-1.24006	0.000153612	-5.82626e-10	-1.23193	0.000153816	-5.82626e-10	-1.23186
43489342	chr22:43489342:C:A	1.36856e-25	-5.82626e-10	-0.767633	0.000274201	-5.82626e-10	-0.652496	0.000274534	-5.82626e-10	-0.652544
43489519	chr22:43489519:T:C	8.14351e-27	-2.32031	-1.26903	1.45005e-05	-2.32617	-1.266	1.45171e-05	-2.32616	-1.26614
43489982	chr22:43489982:G:A	1.14333e-26	-2.35478	-0.895249	2.1499e-05	-2.35195	-0.846398	2.1527e-05	-2.35194	-0.846371
43490125	chr22:43490125:A:G	1.1383e-26	-2.35931	-0.89514	2.15054e-05	-2.35091	-0.847139	2.15337e-05	-2.3509	-0.847101
43490152	chr22:43490152:C:T	7.94847e-27	-2.37525	-1.23834	1.42286e-05	-2.37568	-1.23542	1.42473e-05	-2.37569	-1.23537
43490383	chr22:43490383:C:T	1.91992e-25	-0.429112	-2.96855e-10	0.000336097	-0.448959	-2.96855e-10	0.000336697	-0.448438	-2.96855e-10
43490411	chr22:43490411:C:T	9.48183e-26	-5.82626e-10	-1.1346	0.000160541	-5.82626e-10	-1.18781	0.000160758	-5.82626e-10	-1.18772
43490490	chr22:43490490:T:C	1.33444e-26	-1.83916	-1.25631	2.90459e-05	-1.74984	-1.14764	2.90638e-05	-1.74986	-1.14827
43490671	chr22:43490671:T:G	8.28927e-26	-5.82626e-10	-1.26902	0.000147988	-5.82626e-10	-1.26923	0.000148177	-5.82626e-10	-1.26921
43490681	chr22:43490681:T:A	9.63944e-27	-2.30755	-1.11316	1.84195e-05	-2.29265	-1.06029	1.84385e-05	-2.29266	-1.06052
43490876	chr22:43490876:C:T	2.24622e-26	-2.36931	-0.205423	4.71144e-05	-2.32811	-0.0856647	4.71471e-05	-2.3281	-0.0862468
43490974	chr22:43490974:C:T	8.69379e-27	-2.36801	-1.15594	1.71197e-05	-2.2819	-1.14423	1.71414e-05	-2.28189	-1.14423
43490996	chr22:43490996:CTG:C	9.4641e-27	-2.35424	-1.08482	1.74569e-05	-2.35239	-1.05424	1.74792e-05	-2.35237	-1.05423
43491041	chr22:43491041:T:C	2.11903e-25	-0.330438	-2.96855e-10	0.000370198	-0.352321	-2.96855e-10	0.000370863	-0.351787	-2.96855e-10
43491281	chr22:43491281:G:C	9.32984e-26	-5.82626e-10	-1.15076	0.000166737	-5.82626e-10	-1.14994	0.000166955	-5.82626e-10	-1.14989
43491660	chr22:43491660:G:GGTA	5.51068e-25	-5.82626e-10	0.625293	0.00103546	-5.82626e-10	0.676247	0.00103701	-5.82626e-10	0.676472
43491666	chr22:43491666:G:GGTA	2.28221e-25	-5.82626e-10	-0.256252	0.000419065	-5.82626e-10	-0.228333	0.000419673	-5.82626e-10	-0.228146
43491765	chr22:43491765:G:A	4.24341e-26	-1.5635	-0.375112	6.93261e-05	-1.69906	-0.328473	6.93752e-05	-1.69909	-0.328998
43492184	chr22:43492184:C:T	1.10609e-25	-0.980565	-2.96855e-10	0.00018217	-1.06142	-2.96855e-10	0.000182396	-1.06144	-2.96855e-10
43492348	chr22:43492348:A:G	1.03786e-26	-2.22101	-1.12582	2.00813e-05	-2.17851	-1.08805	2.00998e-05	-2.17849	-1.08842
43492624	chr22:43492624:C:T	1.36233e-26	-1.81104	-1.26375	1.87087e-05	-2.09633	-1.24103	1.87302e-05	-2.09636	-1.24113
43492634	chr22:43492634:A:T	1.26312e-25	-5.82626e-10	-0.84781	0.000237603	-5.82626e-10	-0.795757	0.000237862	-5.82626e-10	-0.795932
43492653	chr22:43492653:G:A	1.60394e-26	-1.82091	-1.0906	2.78092e-05	-1.93133	-1.00966	2.78347e-05	-1.93134	-1.00999
43492784	chr22:43492784:A:G	9.67542e-27	-2.34836	-1.06862	1.48539e-05	-2.37634	-1.19176	1.4878e-05	-2.37634	-1.1914
43493236	chr22:43493236:C:T	8.22889e-27	-2.35521	-1.22371	1.47284e-05	-2.37554	-1.20104	1.47467e-05	-2.37554	-1.20106
43494021	chr22:43494021:C:T	7.91567e-27	-2.34461	-1.27311	1.48422e-05	-2.30014	-1.26874	1.48612e-05	-2.30014	-1.26873
43494042	chr22:43494042:G:A	4.47014e-26	-1.88656	-2.96855e-10	7.62683e-05	-1.9321	-2.96855e-10	7.6366e-05	-1.93208	-2.96855e-10
43494176	chr22:43494176:C:G	8.7882e-27	-2.26575	-1.24741	1.60242e-05	-2.26335	-1.22891	1.60417e-05	-2.26333	-1.2291
43494664	chr22:43494664:T:C	8.11541e-27	-2.37586	-1.21694	2.04951e-05	-2.05064	-1.19553	2.05171e-05	-2.05059	-1.19577
43497154	chr22:43497154:T:C	2.35625e-26	-1.34337	-1.18354	1.50457e-05	-2.29231	-1.26296	1.50666e-05	-2.29233	-1.26281
43497219	chr22:43497219:G:A	8.49339e-27	-2.32663	-1.22065	1.41401e-05	-2.36023	-1.25711	1.41575e-05	-2.36023	-1.25715
43498059	chr22:43498059:C:T	1.24194e-25	-5.82626e-10	-0.864717	0.000233286	-5.82626e-10	-0.814092	0.000233538	-5.82626e-10	-0.814276
43498241	chr22:43498241:C:T	2.95449e-26	-1.02552	-1.27514	4.40618e-05	-1.22429	-1.25648	4.4116e-05	-1.22428	-1.25652
43498507	chr22:43498507:TA:T	1.0747e-26	-2.13477	-1.17717	1.74201e-05	-2.27774	-1.131	1.74376e-05	-2.27775	-1.13125
43498581	chr22:43498581:C:T	3.40148e-26	-2.15977	-2.96855e-10	5.03886e-05	-2.34659	-2.96855e-10	5.0452e-05	-2.3466	-2.96855e-10
43498719	chr22:43498719:T:C	7.78397e-27	-2.36766	-1.26683	2.49423e-05	-1.78154	-1.26825	2.49773e-05	-1.78146	-1.26819
43498857	chr22:43498857:AC:A	8.56276e-27	-2.32683	-1.21231	1.42992e-05	-2.37518	-1.23097	1.43175e-05	-2.37518	-1.23096
43499036	chr22:43499036:G:A	8.03772e-27	-2.33621	-1.26621	1.423e-05	-2.35908	-1.25193	1.42471e-05	-2.35908	-1.25199
43500500	chr22:43500500:C:T	1.21639e-26	-2.1919	-0.996193	2.6224e-05	-2.15096	-0.848722	2.62509e-05	-2.15089	-0.849033
43500802	chr22:43500802:T:A	7.96665e-27	-2.33577	-1.27553	1.36986e-05	-2.37226	-1.27681	1.3716e-05	-2.37225	-1.27681
43500805	chr22:43500805:G:A	1.22638e-26	-2.37219	-0.807719	4.85383e-05	-1.74938	-0.634623	4.8558e-05	-1.74928	-0.635586
43500911	chr22:43500911:C:G	9.30699e-27	-2.37305	-1.08275	3.02669e-05	-1.8169	-1.0394	3.0297e-05	-1.8168	-1.03977
43500955	chr22:43500955:G:C	1.30508e-26	-2.37632	-0.741396	4.76529e-05	-1.84365	-0.558764	4.76692e-05	-1.84355	-0.559781
43501162	chr22:43501162:A:G	1.03269e-25	-5.82626e-10	-1.04922	0.000173262	-5.82626e-10	-1.11155	0.000173483	-5.82626e-10	-1.11154
43501359	chr22:43501359:C:T	6.38219e-26	-1.53047	-2.96855e-10	0.000108232	-1.58208	-2.96855e-10	0.00010837	-1.58207	-2.96855e-10
43501553	chr22:43501553:C:T	1.38826e-26	-2.32921	-0.726719	2.44406e-05	-2.21125	-0.858864	2.44689e-05	-2.21123	-0.858992
43501688	chr22:43501688:G:A	9.59575e-27	-2.27982	-1.14543	1.68026e-05	-2.37545	-1.06937	1.68221e-05	-2.37545	-1.06948
43501720	chr22:43501720:A:C	4.05841e-25	-5.82626e-10	0.319395	0.000771556	-5.82626e-10	0.382052	0.000772288	-5.82626e-10	0.381736
43501978	chr22:43501978:C:T	8.3439e-26	-5.82626e-10	-1.26245	0.000148311	-5.82626e-10	-1.26704	0.000148504	-5.82626e-10	-1.26701
43502345	chr22:43502345:G:C	4.0861e-26	-2.22106	0.244667	7.53738e-05	-2.36033	0.416429	7.54541e-05	-2.36033	0.416234
43502609	chr22:43502609:C:T	1.41153e-25	-5.82626e-10	-0.736722	0.000246072	-5.82626e-10	-0.760733	0.000246402	-5.82626e-10	-0.760656
43502770	chr22:43502770:C:T	1.33836e-26	-2.37207	-0.720467	2.6643e-05	-2.22803	-0.755802	2.66828e-05	-2.22802	-0.755582
43503078	chr22:43503078:C:T	1.0884e-26	-2.12986	-1.16941	1.95389e-05	-2.15095	-1.143	1.95629e-05	-2.15094	-1.14305
43503090	chr22:43503090:G:A	8.64276e-26	-5.82626e-10	-1.22726	0.000148369	-5.82626e-10	-1.26665	0.000148562	-5.82626e-10	-1.26662
43503449	chr22:43503449:G:A	2.95964e-26	-2.29891	-2.96855e-10	5.91925e-05	-2.18556	-2.96855e-10	5.9268e-05	-2.18555	-2.96855e-10
43503534	chr22:43503534:A:G	9.13819e-26	-5.82626e-10	-1.17152	0.000162604	-5.82626e-10	-1.17504	0.000162792	-5.82626e-10	-1.17514
43503535	chr22:43503535:T:C	1.0024e-26	-2.18842	-1.19316	1.76353e-05	-2.29067	-1.10579	1.76556e-05	-2.2907	-1.10587
43503538	chr22:43503538:T:C	1.00378e-26	-2.11846	-1.26175	1.52012e-05	-2.32797	-1.21701	1.52193e-05	-2.32799	-1.21707
43503932	chr22:43503932:C:T	1.21148e-25	-5.82626e-10	-0.88955	0.000214075	-5.82626e-10	-0.900033	0.000214367	-5.82626e-10	-0.899933
43504134	chr22:43504134:GTAA:G	8.68203e-27	-2.28836	-1.23695	1.8064e-05	-2.16369	-1.20874	1.80895e-05	-2.16364	-1.20864
43504260	chr22:43504260:A:G	1.45719e-25	-5.82626e-10	-0.704884	0.000260176	-5.82626e-10	-0.705001	0.000260451	-5.82626e-10	-0.705205
43504379	chr22:43504379:A:G	7.43855e-26	-1.49517	0.117866	6.44203e-05	-2.36259	0.261658	6.44496e-05	-2.36259	0.260849
43504519	chr22:43504519:T:G	8.32636e-26	-5.82626e-10	-1.26455	0.000149696	-5.82626e-10	-1.25775	0.000149879	-5.82626e-10	-1.25779
43504547	chr22:43504547:G:A	4.36755e-26	-1.90978	-2.96855e-10	7.22341e-05	-1.98645	-2.96855e-10	7.23258e-05	-1.98644	-2.96855e-10
43504599	chr22:43504599:G:A	1.03828e-25	-5.82626e-10	-1.04383	0.000185512	-5.82626e-10	-1.04324	0.000185751	-5.82626e-10	-1.04322
43504620	chr22:43504620:T:C	1.09393e-25	-5.82626e-10	-0.991622	0.000212252	-5.82626e-10	-0.908582	0.000212519	-5.82626e-10	-0.908591
43504650	chr22:43504650:C:T	6.74808e-26	-2.05876	0.584033	9.82864e-05	-2.33593	0.657462	9.83745e-05	-2.33594	0.657099
43504680	chr22:43504680:T:C	8.67139e-26	-5.82626e-10	-1.22395	0.000151599	-5.82626e-10	-1.24512	0.000151796	-5.82626e-10	-1.24508
43504760	chr22:43504760:G:A	7.48152e-26	-2.01677	0.645228	0.000106109	-2.32111	0.719217	0.000106206	-2.32111	0.718874
43504839	chr22:43504839:T:C	1.3376e-25	-5.82626e-10	-0.79052	0.000263687	-5.82626e-10	-0.691595	0.000264016	-5.82626e-10	-0.691609
43505162	chr22:43505162:T:G	2.75415e-26	-2.37087	-2.96855e-10	6.55587e-05	-2.08341	-2.96855e-10	6.56409e-05	-2.08342	-2.96855e-10
43505296	chr22:43505296:T:C	1.00558e-25	-5.82626e-10	-1.07583	0.000197265	-5.82626e-10	-0.981808	0.000197501	-5.82626e-10	-0.981875
43505383	chr22:43505383:G:A	1.00943e-25	-5.82626e-10	-1.07201	0.000191082	-5.82626e-10	-1.01365	0.000191355	-5.82626e-10	-1.01349
43506162	chr22:43506162:C:T	1.56322e-25	-5.82626e-10	-0.634645	0.000308604	-5.82626e-10	-0.534299	0.000308981	-5.82626e-10	-0.534342
43506300	chr22:43506300:C:T	2.28124e-25	-5.82626e-10	-0.256677	0.000403215	-5.82626e-10	-0.266889	0.000403819	-5.82626e-10	-0.266654
43506325	chr22:43506325:C:G	9.80731e-27	-2.12781	-1.27563	1.5263e-05	-2.26421	-1.27671	1.52822e-05	-2.26422	-1.27671
43506590	chr22:43506590:G:A	2.2839e-25	-5.82626e-10	-0.255511	0.000379887	-5.82626e-10	-0.326483	0.000380418	-5.82626e-10	-0.326349
43506675	chr22:43506675:C:T	1.90142e-25	-5.82626e-10	-0.438794	0.000336399	-5.82626e-10	-0.448059	0.000336896	-5.82626e-10	-0.447847
43506998	chr22:43506998:G:A	4.18812e-26	-1.54332	-0.408412	5.73659e-05	-1.93583	-0.281077	5.74004e-05	-1.93587	-0.281702
43507990	chr22:43507990:C:T	9.58437e-26	-5.82626e-10	-1.12385	0.000188208	-5.82626e-10	-1.02881	0.000188424	-5.82626e-10	-1.02893
43508178	chr22:43508178:A:G	8.34216e-26	-2.24832	0.985662	0.000166303	-2.26168	1.10913	0.000166513	-2.26165	1.1091
43508291	chr22:43508291:T:G	1.24938e-25	-5.82626e-10	-0.858745	0.000258295	-5.82626e-10	-0.712255	0.000258511	-5.82626e-10	-0.712681
43510059	chr22:43510059:C:T	2.44717e-25	-5.82626e-10	-0.186462	0.00043217	-5.82626e-10	-0.197539	0.000432808	-5.82626e-10	-0.197325
43510289	chr22:43510289:T:C	4.94031e-26	-0.825655	-0.960899	1.90703e-05	-2.29669	-1.02154	1.91024e-05	-2.29666	-1.02115
43510575	chr22:43510575:T:G	9.30714e-26	-5.82626e-10	-1.1532	0.00018112	-5.82626e-10	-1.0672	0.000181329	-5.82626e-10	-1.06731
43510652	chr22:43510652:A:T	8.75894e-27	-2.32995	-1.18654	1.46216e-05	-2.37228	-1.21158	1.46399e-05	-2.37228	-1.21159
43510741	chr22:43510741:G:A	8.13321e-27	-2.35026	-1.24035	1.39626e-05	-2.37626	-1.25372	1.398e-05	-2.37626	-1.25373
43511098	chr22:43511098:G:A	1.58638e-25	-5.82626e-10	-0.619938	0.000304047	-5.82626e-10	-0.549176	0.00030441	-5.82626e-10	-0.549244
43511167	chr22:43511167:C:T	1.34776e-25	-5.82626e-10	-0.782954	0.000285157	-5.82626e-10	-0.613319	0.000285486	-5.82626e-10	-0.613429
43511440	chr22:43511440:C:T	6.65522e-26	-1.48858	-2.96855e-10	0.000185405	-1.04381	-2.96855e-10	0.000185656	-1.04372	-2.96855e-10
43511652	chr22:43511652:G:A	9.27116e-26	-5.82626e-10	-1.15707	0.000180297	-5.82626e-10	-1.07175	0.000180505	-5.82626e-10	-1.07186
43511668	chr22:43511668:A:G	3.3749e-25	-5.82626e-10	0.134969	0.000544595	-5.82626e-10	0.0336838	0.00054547	-5.82626e-10	0.0340273
43511759	chr22:43511759:G:A	9.20005e-26	-5.82626e-10	-1.16477	0.000178562	-5.82626e-10	-1.08142	0.000178769	-5.82626e-10	-1.08152
43512220	chr22:43512220:C:T	1.75817e-25	-5.82626e-10	-0.51712	0.00037976	-5.82626e-10	-0.326819	0.000380031	-5.82626e-10	-0.327368
43512289	chr22:43512289:T:C	9.41559e-27	-2.25227	-1.19193	1.60522e-05	-2.34155	-1.14896	1.60706e-05	-2.34156	-1.14907
43512433	chr22:43512433:A:G	9.24647e-27	-2.34285	-1.11948	1.65892e-05	-2.37575	-1.08185	1.66111e-05	-2.37575	-1.08179
43512678	chr22:43512678:G:A	1.05957e-25	-5.82626e-10	-1.02353	0.000185909	-5.82626e-10	-1.0411	0.000186159	-5.82626e-10	-1.04102
43512753	chr22:43512753:C:A	1.58248e-26	-1.97795	-0.947035	2.58803e-05	-2.16496	-0.847913	2.59023e-05	-2.16497	-0.848316
43512800	chr22:43512800:A:G	2.62856e-25	-5.82626e-10	-0.114959	0.000425703	-5.82626e-10	-0.212617	0.000426375	-5.82626e-10	-0.212302
43513200	chr22:43513200:A:G	9.88636e-26	-5.82626e-10	-1.09283	0.000194948	-5.82626e-10	-0.993626	0.00019517	-5.82626e-10	-0.993751
43513431	chr22:43513431:G:T	8.06806e-27	-2.3219	-1.27675	1.37473e-05	-2.36905	-1.27646	1.37647e-05	-2.36906	-1.27646
43514400	chr22:43514400:G:A	1.13115e-25	-5.82626e-10	-0.958161	0.00022376	-5.82626e-10	-0.855786	0.000224019	-5.82626e-10	-0.855889
43514603	chr22:43514603:G:C	1.19827e-26	-2.31915	-0.883949	2.97275e-05	-2.08108	-0.793208	2.9753e-05	-2.08106	-0.793625
43514732	chr22:43514732:A:G	1.70435e-26	-2.05919	-0.79161	2.87274e-05	-2.2215	-0.687006	2.87506e-05	-2.22151	-0.687454
43514892	chr22:43514892:T:A	4.63294e-25	-5.82626e-10	0.451796	0.000770411	-5.82626e-10	0.380566	0.000771512	-5.82626e-10	0.380732
43514959	chr22:43514959:G:A	6.81603e-26	-0.512336	-0.952368	2.24811e-05	-2.10702	-1.04667	2.25204e-05	-2.10696	-1.04624
43515436	chr22:43515436:G:A	2.79401e-26	-2.3565	-2.96855e-10	5.4771e-05	-2.2632	-2.96855e-10	5.48409e-05	-2.26318	-2.96855e-10
43515492	chr22:43515492:C:T	8.47823e-27	-2.33126	-1.2178	1.42515e-05	-2.37261	-1.23689	1.42694e-05	-2.37261	-1.23689
43515554	chr22:43515554:C:G	8.38803e-27	-2.33901	-1.22075	1.41917e-05	-2.37447	-1.23923	1.42096e-05	-2.37447	-1.23924
43515569	chr22:43515569:A:T	1.32297e-25	-5.82626e-10	-0.801517	0.000280927	-5.82626e-10	-0.628263	0.000281251	-5.82626e-10	-0.628372
43516404	chr22:43516404:C:T	1.02511e-25	-5.82626e-10	-1.0566	0.000194544	-5.82626e-10	-0.995697	0.000194771	-5.82626e-10	-0.995794
43516439	chr22:43516439:C:T	1.19216e-26	-2.15449	-1.05372	1.87337e-05	-2.3217	-1.01434	1.87544e-05	-2.3217	-1.01449
43516925	chr22:43516925:G:T	1.6922e-25	-5.82626e-10	-0.555368	0.000364419	-5.82626e-10	-0.368053	0.000364689	-5.82626e-10	-0.368575
43517239	chr22:43517239:C:G	8.39379e-27	-2.35122	-1.20785	1.43222e-05	-2.37631	-1.22824	1.43402e-05	-2.37631	-1.22824
43517388	chr22:43517388:C:T	1.20579e-25	-5.82626e-10	-0.894257	0.000212423	-5.82626e-10	-0.907778	0.000212719	-5.82626e-10	-0.907646
43517429	chr22:43517429:G:A	2.6201e-26	-2.20099	-0.219778	5.31109e-05	-2.21979	-0.0741912	5.31704e-05	-2.21975	-0.0743728
43517986	chr22:43517986:C:T	8.75837e-27	-2.3322	-1.18436	1.46632e-05	-2.37276	-1.20826	1.46816e-05	-2.37276	-1.20826
43518025	chr22:43518025:T:C	1.54111e-26	-2.07077	-0.880715	0.000121195	-0.559517	-0.90944	0.000121419	-0.559321	-0.909053
43518516	chr22:43518516:G:A	1.12379e-26	-2.24076	-1.02651	1.85163e-05	-2.35896	-0.988747	1.8537e-05	-2.35896	-0.988891
43519549	chr22:43519549:A:G	8.76328e-26	-5.82626e-10	-1.21341	0.000155082	-5.82626e-10	-1.2224	0.000155284	-5.82626e-10	-1.22236
43519573	chr22:43519573:A:G	4.31956e-26	-1.92083	-2.96855e-10	8.10609e-05	-1.87116	-2.96855e-10	8.11667e-05	-1.87112	-2.96855e-10
43519997	chr22:43519997:G:A	1.12039e-25	-5.82626e-10	-0.967719	0.000213271	-5.82626e-10	-0.903794	0.000213574	-5.82626e-10	-0.903636
43520520	chr22:43520520:G:A	1.40776e-25	-5.82626e-10	-0.739398	0.000229992	-5.82626e-10	-0.828312	0.000230335	-5.82626e-10	-0.828084
43520651	chr22:43520651:A:G	1.77963e-26	-1.91781	-0.889765	0.000107973	-0.670513	-0.913961	0.000108165	-0.67033	-0.91363
43520711	chr22:43520711:A:C	1.07708e-25	-5.82626e-10	-1.00714	0.000212356	-5.82626e-10	-0.908096	0.000212601	-5.82626e-10	-0.908202
43521561	chr22:43521561:G:A	1.53769e-25	-0.709364	0.0582497	8.34708e-05	-2.34949	0.507629	8.34455e-05	-2.34949	0.506067
43523259	chr22:43523259:G:A	8.70464e-27	-2.36071	-1.162	1.49428e-05	-2.3755	-1.18662	1.49616e-05	-2.3755	-1.18663
43523352	chr22:43523352:C:T	1.03436e-25	-5.82626e-10	-1.04762	0.000175207	-5.82626e-10	-1.10039	0.000175451	-5.82626e-10	-1.10026
43523356	chr22:43523356:C:T	8.68937e-27	-2.36579	-1.15868	1.49885e-05	-2.37492	-1.18415	1.50074e-05	-2.37492	-1.18416
43523897	chr22:43523897:CCTTT:C	1.13118e-25	-5.82626e-10	-0.958134	0.000188834	-5.82626e-10	-1.02549	0.000189103	-5.82626e-10	-1.02533
43524276	chr22:43524276:AAATCC:A	9.30394e-26	-5.82626e-10	-1.15354	0.000164013	-5.82626e-10	-1.16641	0.000164194	-5.82626e-10	-1.16657
43524693	chr22:43524693:G:A	9.07938e-26	-5.82626e-10	-1.17797	0.000171151	-5.82626e-10	-1.12381	0.000171369	-5.82626e-10	-1.1238
43524897	chr22:43524897:G:A	1.27002e-26	-2.14463	-1.00032	1.98661e-05	-2.31629	-0.961049	1.98882e-05	-2.3163	-0.9612
43525428	chr22:43525428:G:C	1.46542e-25	-5.82626e-10	-0.69925	0.000244704	-5.82626e-10	-0.766307	0.000245075	-5.82626e-10	-0.766058
43526093	chr22:43526093:G:A	2.85259e-26	-1.56314	-0.77261	2.73183e-05	-2.37326	-0.585544	2.73294e-05	-2.37326	-0.586398
43526200	chr22:43526200:C:G	9.67984e-26	-5.82626e-10	-1.11394	0.000186316	-5.82626e-10	-1.03891	0.000186534	-5.82626e-10	-1.03901
43526253	chr22:43526253:C:G	1.08756e-25	-5.82626e-10	-0.997462	0.000221471	-5.82626e-10	-0.866066	0.000221731	-5.82626e-10	-0.866157
43526350	chr22:43526350:G:A	2.15732e-25	-5.82626e-10	-0.312531	0.000368843	-5.82626e-10	-0.355987	0.000369346	-5.82626e-10	-0.355888
43526444	chr22:43526444:C:T	8.60012e-26	-5.82626e-10	-1.2322	0.000153893	-5.82626e-10	-1.2301	0.000154091	-5.82626e-10	-1.23008
43526619	chr22:43526619:G:A	1.10868e-24	2.06407	-0.739713	0.000319423	0.150966	-0.650806	0.000319901	0.151361	-0.650969
43526657	chr22:43526657:A:G	1.56739e-25	0.262267	-0.894252	6.47542e-05	-1.29042	-0.80534	6.4829e-05	-1.29031	-0.805557
43526954	chr22:43526954:T:G	3.04904e-26	-2.26915	-2.96855e-10	5.24681e-05	-2.30615	-2.96855e-10	5.25357e-05	-2.30613	-2.96855e-10
43526961	chr22:43526961:T:C	2.7438e-26	-2.37464	-2.96855e-10	4.99319e-05	-2.3557	-2.96855e-10	4.99958e-05	-2.35568	-2.96855e-10
43526965	chr22:43526965:G:A	2.76061e-26	-2.36853	-2.96855e-10	5.07297e-05	-2.33985	-2.96855e-10	5.07949e-05	-2.33982	-2.96855e-10
43526982	chr22:43526982:G:A	7.88469e-26	-2.34727	1.02822	0.000157641	-2.37032	1.16428	0.000157838	-2.37033	1.16428
43526996	chr22:43526996:C:T	1.30546e-25	-2.29084	1.47601	0.000258047	-2.33438	1.62116	0.000258376	-2.3344	1.6212
43527002	chr22:43527002:C:A	5.90384e-26	-2.2755	0.667118	0.000113574	-2.32231	0.788407	0.000113718	-2.32234	0.788442
43527006	chr22:43527006:G:T	4.14282e-26	-2.22022	0.257613	7.73371e-05	-2.27878	0.360599	7.7435e-05	-2.27882	0.360636
43527017	chr22:43527017:G:A	1.87896e-25	-5.82626e-10	-0.450677	0.000328481	-5.82626e-10	-0.471879	0.00032877	-5.82626e-10	-0.472261
43527161	chr22:43527161:C:T	8.89922e-26	-5.82626e-10	-1.19802	0.000167884	-5.82626e-10	-1.14309	0.000168084	-5.82626e-10	-1.14316
43528050	chr22:43528050:G:A	2.06238e-26	-1.92906	-0.731061	5.10977e-05	-1.8023	-0.530322	5.11315e-05	-1.80221	-0.531012
43528237	chr22:43528237:G:A	2.77119e-26	-2.36471	-2.96855e-10	5.61921e-05	-2.23758	-2.96855e-10	5.62639e-05	-2.23757	-2.96855e-10
43528285	chr22:43528285:G:A	1.03203e-24	1.78419	-0.531479	0.000303221	-0.150377	-0.401519	0.000303638	-0.15002	-0.401764
43528670	chr22:43528670:G:A	8.43931e-27	-2.35281	-1.20086	1.44137e-05	-2.3763	-1.22187	1.44318e-05	-2.3763	-1.22188
43529210	chr22:43529210:G:A	2.67833e-26	-1.62213	-0.77666	2.71307e-05	-2.37573	-0.589967	2.71418e-05	-2.37573	-0.59082
43529780	chr22:43529780:A:G	1.11351e-25	-5.82626e-10	-0.973877	0.000187973	-5.82626e-10	-1.03006	0.000188239	-5.82626e-10	-1.02991
43529859	chr22:43529859:C:T	1.22437e-25	-5.82626e-10	-0.878968	0.000211635	-5.82626e-10	-0.911493	0.000211918	-5.82626e-10	-0.911422
43530130	chr22:43530130:G:C	6.10365e-25	1.79561	-1.06812	0.000180294	-0.0625484	-1.00922	0.000180569	-0.0621716	-1.00934
43530484	chr22:43530484:G:A	1.62293e-26	-2.24902	-0.650725	7.84925e-05	-1.22802	-0.675339	7.86479e-05	-1.22785	-0.674788
43530845	chr22:43530845:T:C	1.7936e-25	-5.82626e-10	-0.497169	0.000306062	-5.82626e-10	-0.542571	0.000306527	-5.82626e-10	-0.542316
43531154	chr22:43531154:A:G	9.00112e-26	-5.82626e-10	-1.18663	0.000159044	-5.82626e-10	-1.19718	0.000159254	-5.82626e-10	-1.19712
43531440	chr22:43531440:G:A	8.34237e-27	-2.34613	-1.21908	1.41796e-05	-2.37572	-1.23883	1.41975e-05	-2.37572	-1.23884
43531466	chr22:43531466:T:A	1.63525e-26	-2.24471	-0.647476	3.55324e-05	-2.13509	-0.560824	3.55785e-05	-2.13503	-0.560847
43532005	chr22:43532005:T:G	9.88885e-26	-5.82626e-10	-1.09257	0.00019707	-5.82626e-10	-0.982798	0.000197303	-5.82626e-10	-0.982878
43532380	chr22:43532380:T:A	1.20924e-26	-2.19475	-0.999236	1.94074e-05	-2.34109	-0.959612	1.94287e-05	-2.34109	-0.959772
43533018	chr22:43533018:G:A	1.22813e-26	-2.18425	-0.994241	1.97662e-05	-2.33657	-0.945817	1.97872e-05	-2.33657	-0.946015
43533217	chr22:43533217:G:A	1.27399e-26	-2.18143	-0.960399	2.03563e-05	-2.33569	-0.917273	2.03785e-05	-2.3357	-0.917442
43533931	chr22:43533931:A:G	8.91427e-26	-5.82626e-10	-1.19633	0.000150981	-5.82626e-10	-1.24921	0.000151164	-5.82626e-10	-1.24926
43533942	chr22:43533942:C:T	9.3105e-26	-5.82626e-10	-1.15284	0.000182333	-5.82626e-10	-1.06052	0.000182551	-5.82626e-10	-1.06059
43534009	chr22:43534009:T:C	2.75229e-26	-2.37155	-2.96855e-10	5.18904e-05	-2.31722	-2.96855e-10	5.19564e-05	-2.31722	-2.96855e-10
43534501	chr22:43534501:CTG:C	1.00422e-25	-5.82626e-10	-1.07718	0.000200739	-5.82626e-10	-0.964354	0.000200975	-5.82626e-10	-0.964439
43534945	chr22:43534945:C:T	1.76956e-26	-2.10695	-0.706306	4.02832e-05	-1.95164	-0.618788	4.03363e-05	-1.95156	-0.61881
43535094	chr22:43535094:C:T	8.42165e-26	-5.82626e-10	-1.25317	0.000153064	-5.82626e-10	-1.2355	0.000153251	-5.82626e-10	-1.23555
43535495	chr22:43535495:C:T	8.27787e-26	-5.82626e-10	-1.27039	0.00015262	-5.82626e-10	-1.23841	0.000152803	-5.82626e-10	-1.23847
43535583	chr22:43535583:C:T	3.30118e-25	0.112883	-2.96855e-10	0.00036045	-0.379006	-2.96855e-10	0.000360942	-0.378902	-2.96855e-10
43535784	chr22:43535784:C:T	1.88907e-26	-2.06824	-0.679658	4.34169e-05	-1.90358	-0.591932	4.34743e-05	-1.90349	-0.591955
43535828	chr22:43535828:T:C	1.86305e-26	-2.06545	-0.696317	4.28264e-05	-1.89908	-0.610118	4.28831e-05	-1.899	-0.610141
43536541	chr22:43536541:A:C	8.29857e-27	-2.32628	-1.2442	3.18284e-05	-1.55827	-1.24772	3.18714e-05	-1.55813	-1.24778
43537926	chr22:43537926:C:T	1.85769e-26	-1.95434	-0.810303	4.09041e-05	-1.81394	-0.741191	4.09589e-05	-1.81385	-0.741202
43537974	chr22:43537974:T:G	9.65887e-27	-2.35702	-1.06167	1.61871e-05	-2.37597	-1.10617	1.62072e-05	-2.37597	-1.1062
43539155	chr22:43539155:AAGCCAG:A	1.3825e-26	-2.33676	-0.723333	2.38182e-05	-2.36254	-0.733372	2.38465e-05	-2.36253	-0.733451
43539853	chr22:43539853:G:A	8.5735e-27	-2.35697	-1.18092	1.4658e-05	-2.37624	-1.20513	1.46764e-05	-2.37624	-1.20514
43539917	chr22:43539917:C:T	9.65242e-26	-5.82626e-10	-1.11677	0.000190779	-5.82626e-10	-1.01524	0.000191005	-5.82626e-10	-1.01532
43540861	chr22:43540861:C:T	1.91195e-26	-2.08698	-0.648881	4.34052e-05	-1.9359	-0.559881	4.34625e-05	-1.93582	-0.559903
43540977	chr22:43540977:AAATG:A	1.37917e-26	-1.78657	-1.27593	5.89504e-05	-0.913669	-1.27599	5.90383e-05	-0.913436	-1.276
43541184	chr22:43541184:G:A	8.29664e-26	-5.82626e-10	-1.26813	0.000155646	-5.82626e-10	-1.21878	0.000155825	-5.82626e-10	-1.21889
43541201	chr22:43541201:T:A	1.90372e-24	2.72464	-0.859638	0.000488089	0.630977	-0.706838	0.000488883	0.631425	-0.706922
43541521	chr22:43541521:A:G	8.50292e-25	2.23104	-1.17203	0.00013893	-0.21524	-1.11715	0.00013915	-0.214985	-1.11708
43541558	chr22:43541558:T:C	1.90825e-26	-2.05558	-0.682221	4.35878e-05	-1.8965	-0.595083	4.36456e-05	-1.89642	-0.595103
43541609	chr22:43541609:G:C	2.37845e-24	2.75671	-0.669072	0.000623875	0.660824	-0.491231	0.000624888	0.661273	-0.491322
43541636	chr22:43541636:A:G	1.32881e-26	-2.35475	-0.744945	2.32045e-05	-2.37074	-0.751274	2.32312e-05	-2.37074	-0.751386
43541784	chr22:43541784:C:T	9.51459e-26	-5.82626e-10	-1.13115	0.00016754	-5.82626e-10	-1.14514	0.000167762	-5.82626e-10	-1.14507
43542066	chr22:43542066:G:A	1.49599e-26	-2.32258	-0.658614	3.19153e-05	-2.23475	-0.568525	3.19559e-05	-2.2347	-0.56856
43542118	chr22:43542118:C:G	1.06638e-25	-5.82626e-10	-1.01713	0.000201762	-5.82626e-10	-0.959271	0.000202008	-5.82626e-10	-0.959314
43542174	chr22:43542174:A:G	1.33299e-26	-1.81977	-1.27679	5.35033e-05	-1.00981	-1.27681	5.35833e-05	-1.00957	-1.27681
43542230	chr22:43542230:C:T	1.17704e-25	-5.82626e-10	-0.918389	0.000221964	-5.82626e-10	-0.863843	0.000222231	-5.82626e-10	-0.863902
43542765	chr22:43542765:G:A	9.69815e-25	-5.82626e-10	1.19054	0.00160602	-5.82626e-10	1.11515	0.00160774	-5.82626e-10	1.11497
43543002	chr22:43543002:C:T	8.08711e-27	-2.36939	-1.22691	1.45939e-05	-2.37063	-1.21512	1.46128e-05	-2.37063	-1.21509
43543003	chr22:43543003:C:G	9.63631e-27	-2.18833	-1.2327	1.82594e-05	-2.13697	-1.2247	1.82845e-05	-2.13692	-1.22465
43543537	chr22:43543537:T:C	5.452e-26	-1.688	-2.96855e-10	0.000147787	-1.27058	-2.96855e-10	0.000147986	-1.2705	-2.96855e-10
43543853	chr22:43543853:C:T	2.81811e-26	-2.34791	-2.96855e-10	6.50384e-05	-2.09138	-2.96855e-10	6.51223e-05	-2.09135	-2.96855e-10
43543975	chr22:43543975:G:A	1.04004e-25	-5.82626e-10	-1.04214	0.000181869	-5.82626e-10	-1.06307	0.000182116	-5.82626e-10	-1.06298
43544072	chr22:43544072:C:T	4.48229e-26	-1.88385	-2.96855e-10	6.43349e-05	-2.10226	-2.96855e-10	6.44154e-05	-2.10227	-2.96855e-10
43545101	chr22:43545101:C:T	8.32685e-27	-2.37628	-1.1908	1.45292e-05	-2.35494	-1.23525	1.45478e-05	-2.35493	-1.23524
43545571	chr22:43545571:T:C	1.06629e-26	-2.37479	-0.945002	1.93523e-05	-2.37012	-0.933427	1.93742e-05	-2.37012	-0.933557
43545794	chr22:43545794:G:A	1.06887e-24	2.32804	-1.04025	0.000277847	0.305932	-0.945221	0.000278314	0.306358	-0.94523
43545970	chr22:43545970:TA:T	9.32722e-26	-5.82626e-10	-1.15104	0.000182639	-5.82626e-10	-1.05884	0.000182856	-5.82626e-10	-1.05892
43546433	chr22:43546433:A:G	7.6424e-27	-2.37634	-1.27652	1.40341e-05	-2.34886	-1.27601	1.4052e-05	-2.34885	-1.27601
43547095	chr22:43547095:G:A	1.31527e-25	-5.82626e-10	-0.807356	0.00024936	-5.82626e-10	-0.747459	0.000249659	-5.82626e-10	-0.747523
43547951	chr22:43547951:C:G	9.34016e-27	-2.22557	-1.22668	1.45319e-05	-2.37377	-1.21625	1.45488e-05	-2.37377	-1.21634
43547965	chr22:43547965:G:A	8.16548e-27	-2.36883	-1.21782	1.42778e-05	-2.37158	-1.23607	1.42957e-05	-2.37158	-1.23608
43548125	chr22:43548125:A:G	8.17947e-27	-2.37275	-1.21219	1.44051e-05	-2.36739	-1.23139	1.44231e-05	-2.36738	-1.23141
43548128	chr22:43548128:G:C	8.42983e-26	-5.82626e-10	-1.2522	0.000148435	-5.82626e-10	-1.26621	0.000148627	-5.82626e-10	-1.26618
43548267	chr22:43548267:G:A	8.01817e-27	-2.37367	-1.23118	1.42069e-05	-2.36557	-1.24706	1.42248e-05	-2.36556	-1.24707
43548509	chr22:43548509:C:T	1.17902e-25	-5.82626e-10	-0.916709	0.000213984	-5.82626e-10	-0.900458	0.000214237	-5.82626e-10	-0.900537
43548773	chr22:43548773:T:C	9.30486e-26	-5.82626e-10	-1.15344	0.000164515	-5.82626e-10	-1.16336	0.000164709	-5.82626e-10	-1.16344
43548844	chr22:43548844:A:G	2.77013e-26	-2.36509	-2.96855e-10	4.947e-05	-2.36499	-2.96855e-10	4.95325e-05	-2.36499	-2.96855e-10
43550596	chr22:43550596:C:T	1.52556e-26	-2.2701	-0.691522	2.52535e-05	-2.37611	-0.661279	2.52804e-05	-2.37611	-0.661479
43550760	chr22:43550760:G:A	1.11067e-26	-2.22263	-1.05639	1.79411e-05	-2.34497	-1.0343	1.79628e-05	-2.34497	-1.03435
43550772	chr22:43550772:T:C	2.73934e-26	-2.37626	-2.96855e-10	5.31081e-05	-2.29403	-2.96855e-10	5.31756e-05	-2.29402	-2.96855e-10
43550843	chr22:43550843:T:C	1.78887e-26	-1.59717	-1.20523	9.48578e-05	-0.515677	-1.1983	9.50012e-05	-0.515407	-1.19832
43550868	chr22:43550868:G:A	8.15125e-27	-2.37313	-1.21526	1.43837e-05	-2.36675	-1.23352	1.44017e-05	-2.36675	-1.23353
43551194	chr22:43551194:C:T	1.56964e-26	-1.80872	-1.12441	7.40299e-05	-0.884339	-1.07755	7.41299e-05	-0.884097	-1.0777
43551223	chr22:43551223:G:A	1.76678e-26	-1.61062	-1.2042	7.66768e-05	-0.721861	-1.2049	7.67908e-05	-0.721605	-1.20493
43551409	chr22:43551409:G:A	1.25131e-26	-2.19456	-0.965223	1.77897e-05	-2.33808	-1.04966	1.78123e-05	-2.33808	-1.04965
43552022	chr22:43552022:G:A	1.00907e-25	-5.82626e-10	-1.07236	0.000191268	-5.82626e-10	-1.01268	0.000191486	-5.82626e-10	-1.01281
43552779	chr22:43552779:G:A	8.18891e-27	-2.37608	-1.20771	1.46036e-05	-2.35758	-1.22751	1.46219e-05	-2.35757	-1.22753
43553129	chr22:43553129:G:A	2.7631e-26	-2.36763	-2.96855e-10	5.97057e-05	-2.17693	-2.96855e-10	5.97824e-05	-2.17691	-2.96855e-10
43553497	chr22:43553497:C:T	8.30845e-26	-5.82626e-10	-1.26671	0.000152691	-5.82626e-10	-1.23794	0.000152879	-5.82626e-10	-1.23797
43553672	chr22:43553672:G:A	1.97815e-24	2.92683	-1.02348	0.000449684	0.755838	-0.913652	0.000450448	0.756299	-0.913677
43554403	chr22:43554403:T:C	1.1486e-26	-2.23817	-1.00727	1.66887e-05	-2.35878	-1.09285	1.671e-05	-2.35878	-1.09283
43554462	chr22:43554462:C:T	3.40533e-26	-2.15864	-2.96855e-10	5.92477e-05	-2.18463	-2.96855e-10	5.93229e-05	-2.18463	-2.96855e-10
43554526	chr22:43554526:G:A	6.64302e-26	-0.216799	-1.27361	1.55531e-05	-2.26019	-1.2619	1.55724e-05	-2.2602	-1.26191
43555699	chr22:43555699:G:A	8.28689e-27	-2.37524	-1.19665	1.46915e-05	-2.36117	-1.21792	1.47099e-05	-2.36117	-1.21793
43555961	chr22:43555961:G:A	1.78635e-25	-5.82626e-10	-0.501222	0.000309364	-5.82626e-10	-0.53184	0.000309646	-5.82626e-10	-0.532189
43556374	chr22:43556374:G:A	1.22456e-26	-2.16547	-1.01592	1.72529e-05	-2.32475	-1.09362	1.72749e-05	-2.32475	-1.09362
43557123	chr22:43557123:T:C	9.44676e-26	-5.82626e-10	-1.13831	0.000165823	-5.82626e-10	-1.15544	0.000166043	-5.82626e-10	-1.15537
43557824	chr22:43557824:C:T	7.19394e-25	-5.82626e-10	0.891843	0.00118182	-5.82626e-10	0.808456	0.00118387	-5.82626e-10	0.808922
43557881	chr22:43557881:A:T	1.17818e-26	-2.20314	-1.01687	1.68028e-05	-2.34408	-1.10074	1.68242e-05	-2.34408	-1.10073
43557888	chr22:43557888:G:A	1.22118e-26	-2.18862	-0.995541	1.73901e-05	-2.33449	-1.07596	1.74122e-05	-2.33449	-1.07596
43558337	chr22:43558337:G:A	1.13413e-26	-2.16929	-1.08883	1.72814e-05	-2.34494	-1.07178	1.73068e-05	-2.34494	-1.07158
43558382	chr22:43558382:GA:G	1.94562e-25	-5.82626e-10	-0.415815	0.000384067	-5.82626e-10	-0.315541	0.000384533	-5.82626e-10	-0.315591
43558890	chr22:43558890:C:T	8.93659e-26	-0.147959	-1.04587	2.90826e-05	-1.89316	-1.00306	2.9115e-05	-1.89319	-1.00318
43559404	chr22:43559404:AC:A	8.67733e-26	-5.82626e-10	-1.22327	0.000165225	-5.82626e-10	-1.15905	0.000165424	-5.82626e-10	-1.15911
43559436	chr22:43559436:C:T	1.09201e-26	-2.03656	-1.25941	4.49911e-05	-1.20107	-1.25882	4.50571e-05	-1.20087	-1.25882
43559879	chr22:43559879:G:A	8.48798e-26	-5.82626e-10	-1.24533	0.000159642	-5.82626e-10	-1.19342	0.000159836	-5.82626e-10	-1.19347
43560160	chr22:43560160:T:C	4.86541e-26	-1.80183	-2.96855e-10	7.96806e-05	-1.88833	-2.96855e-10	7.97828e-05	-1.88831	-2.96855e-10
43560267	chr22:43560267:T:C	1.38727e-25	-5.82626e-10	-0.754059	0.000249273	-5.82626e-10	-0.747809	0.000249619	-5.82626e-10	-0.747684
43560334	chr22:43560334:G:A	8.55667e-26	-5.82626e-10	-1.23727	0.000161637	-5.82626e-10	-1.181	0.000161833	-5.82626e-10	-1.18106
43560932	chr22:43560932:G:A	9.67806e-26	-5.82626e-10	-1.11412	0.000180662	-5.82626e-10	-1.06973	0.000180878	-5.82626e-10	-1.0698
43560949	chr22:43560949:C:T	7.9608e-27	-2.37274	-1.2393	1.41332e-05	-2.36453	-1.2533	1.4151e-05	-2.36452	-1.25331
43561041	chr22:43561041:T:C	8.79363e-26	-5.82626e-10	-1.20995	0.000163955	-5.82626e-10	-1.16677	0.000164146	-5.82626e-10	-1.16686
43561125	chr22:43561125:A:G	9.13128e-27	-2.27543	-1.19943	3.12011e-05	-1.61824	-1.20766	3.1246e-05	-1.61809	-1.20764
43561628	chr22:43561628:G:A	2.78187e-26	-2.36086	-2.96855e-10	4.90742e-05	-2.37302	-2.96855e-10	4.91363e-05	-2.37302	-2.96855e-10
43561944	chr22:43561944:C:T	3.48745e-24	3.32673	-0.85637	0.000728222	1.041	-0.716754	0.000729467	1.04149	-0.716792
43562293	chr22:43562293:G:A	8.96657e-27	-2.28133	-1.21173	2.99182e-05	-1.64876	-1.21913	2.99611e-05	-1.6486	-1.21912
43562390	chr22:43562390:T:C	8.6516e-26	-5.82626e-10	-1.22624	0.000164411	-5.82626e-10	-1.16399	0.000164609	-5.82626e-10	-1.16405
43562536	chr22:43562536:G:A	2.75454e-26	-2.37073	-2.96855e-10	4.89958e-05	-2.37462	-2.96855e-10	4.90577e-05	-2.37462	-2.96855e-10
43562973	chr22:43562973:G:A	1.06691e-26	-2.34674	-0.972467	1.6857e-05	-2.37183	-1.06977	1.68785e-05	-2.37183	-1.06976
43563109	chr22:43563109:C:T	1.74199e-25	-5.82626e-10	-0.52637	0.000300952	-5.82626e-10	-0.559407	0.000301381	-5.82626e-10	-0.559246
43563179	chr22:43563179:G:A	8.25683e-26	-5.82626e-10	-1.27294	0.000150702	-5.82626e-10	-1.25106	0.000150888	-5.82626e-10	-1.25108
43563302	chr22:43563302:A:G	1.05543e-26	-2.15363	-1.1764	2.48846e-05	-1.84092	-1.21119	2.49171e-05	-1.84086	-1.21121
43563760	chr22:43563760:T:C	2.54823e-25	-0.462569	0.31657	9.34447e-05	-2.2997	0.570708	9.34762e-05	-2.2997	0.569787
43563978	chr22:43563978:G:A	1.90638e-25	-5.82626e-10	-0.436187	0.000329296	-5.82626e-10	-0.4694	0.00032977	-5.82626e-10	-0.469226
43563989	chr22:43563989:A:G	8.62803e-27	-2.27084	-1.26071	2.9608e-05	-1.6146	-1.26371	2.96501e-05	-1.61445	-1.26371
43564048	chr22:43564048:G:A	7.83787e-27	-2.35292	-1.27468	2.0009e-05	-1.99434	-1.27583	2.00367e-05	-1.99423	-1.27582
43564110	chr22:43564110:G:A	1.11854e-25	-0.251509	-0.717858	3.26875e-05	-2.25818	-0.521185	3.27011e-05	-2.25819	-0.522025
43564130	chr22:43564130:C:T	8.23186e-26	-5.82626e-10	-1.27597	0.000149267	-5.82626e-10	-1.26062	0.000149453	-5.82626e-10	-1.26064
43564152	chr22:43564152:A:G	1.99041e-25	-5.82626e-10	-0.393052	0.000344813	-5.82626e-10	-0.423356	0.000345122	-5.82626e-10	-0.423721
43564300	chr22:43564300:CA:C	1.07002e-26	-2.36133	-0.954975	1.7236e-05	-2.36399	-1.05537	1.7258e-05	-2.36399	-1.05536
43564483	chr22:43564483:T:A	1.07965e-26	-2.34218	-0.965168	1.69195e-05	-2.37395	-1.06394	1.69411e-05	-2.37395	-1.06393
43564906	chr22:43564906:C:T	1.29263e-25	-5.82626e-10	-0.824717	0.000232364	-5.82626e-10	-0.818053	0.000232686	-5.82626e-10	-0.81793
43564938	chr22:43564938:G:A	3.64212e-26	-2.09141	-2.96855e-10	7.79439e-05	-1.91037	-2.96855e-10	7.80412e-05	-1.91038	-2.96855e-10
43565155	chr22:43565155:G:A	2.89985e-26	-2.31932	-2.96855e-10	5.58735e-05	-2.24327	-2.96855e-10	5.59454e-05	-2.24324	-2.96855e-10
43565652	chr22:43565652:T:C	1.07265e-26	-2.35438	-0.959472	1.71376e-05	-2.36547	-1.05961	1.71595e-05	-2.36547	-1.0596
43565748	chr22:43565748:C:A	8.50121e-27	-2.35742	-1.18894	2.30773e-05	-1.90029	-1.22722	2.31102e-05	-1.90016	-1.22718
43565839	chr22:43565839:A:G	9.23141e-26	-5.82626e-10	-1.16137	0.000172303	-5.82626e-10	-1.1171	0.000172504	-5.82626e-10	-1.1172
43565850	chr22:43565850:CT:C	8.37448e-26	-5.82626e-10	-1.25879	0.000151105	-5.82626e-10	-1.24838	0.000151292	-5.82626e-10	-1.24841
43566234	chr22:43566234:G:A	8.58788e-26	-5.82626e-10	-1.23363	0.000162652	-5.82626e-10	-1.17475	0.000162848	-5.82626e-10	-1.1748
43566441	chr22:43566441:A:G	4.38025e-26	-0.661087	-1.24579	1.52035e-05	-2.32891	-1.21592	1.52225e-05	-2.32892	-1.21593
43566669	chr22:43566669:C:T	1.16699e-26	-1.99288	-1.23668	2.9383e-05	-1.62535	-1.26059	2.94248e-05	-1.62528	-1.2605
43566816	chr22:43566816:C:T	1.25355e-26	-2.37274	-0.785257	2.03115e-05	-2.34505	-0.910122	2.03374e-05	-2.34505	-0.910111
43566850	chr22:43566850:A:ACC	3.60005e-24	1.72543	0.776704	0.00183388	0.436043	0.811787	0.00183616	0.436445	0.811367
43568620	chr22:43568620:G:A	9.90694e-27	-2.2853	-1.10803	3.24982e-05	-1.66786	-1.11732	3.25457e-05	-1.6677	-1.11727
43569559	chr22:43569559:A:G	8.74528e-27	-2.30802	-1.21003	2.76892e-05	-1.72892	-1.2164	2.77288e-05	-1.72877	-1.21638
43569657	chr22:43569657:C:T	8.75136e-26	-5.82626e-10	-1.21477	0.000167341	-5.82626e-10	-1.14632	0.000167543	-5.82626e-10	-1.14638
43569666	chr22:43569666:C:T	1.63981e-24	2.78877	-1.073	0.000374209	0.643892	-0.985437	0.000374853	0.644347	-0.985434
43569965	chr22:43569965:T:C	1.61409e-26	-2.17909	-0.726117	2.67415e-05	-2.0958	-0.884339	2.67828e-05	-2.09577	-0.88409
43570271	chr22:43570271:G:T	8.16203e-27	-2.36047	-1.22661	1.50882e-05	-2.29369	-1.25876	1.51076e-05	-2.29367	-1.25875
43570580	chr22:43570580:A:G	1.8627e-25	-0.0235888	-0.435779	4.68715e-05	-2.22196	-0.196986	4.68832e-05	-2.22197	-0.19799
43570607	chr22:43570607:G:C	8.82141e-27	-2.30994	-1.19944	2.77461e-05	-1.73534	-1.20792	2.77858e-05	-1.73519	-1.2079
43570925	chr22:43570925:C:T	8.37293e-26	-5.82626e-10	-1.25898	0.00015907	-5.82626e-10	-1.19702	0.000159251	-5.82626e-10	-1.19714
43571045	chr22:43571045:G:T	8.99976e-26	-5.82626e-10	-1.18678	0.000154311	-5.82626e-10	-1.22739	0.000154505	-5.82626e-10	-1.22739
43571060	chr22:43571060:C:T	1.14637e-26	-2.37166	-0.875725	1.86159e-05	-2.3539	-0.988441	1.86395e-05	-2.3539	-0.988434
43571458	chr22:43571458:G:A	9.81762e-27	-2.14125	-1.26114	1.44367e-05	-2.34514	-1.25144	1.44555e-05	-2.34515	-1.2514
43573836	chr22:43573836:A:G	1.62698e-25	-5.82626e-10	-0.594668	0.000279767	-5.82626e-10	-0.6324	0.00028015	-5.82626e-10	-0.632294
43573876	chr22:43573876:G:A	9.49133e-26	-5.82626e-10	-1.1336	0.000177668	-5.82626e-10	-1.08644	0.000177875	-5.82626e-10	-1.08654
43573950	chr22:43573950:T:C	9.72589e-27	-2.17019	-1.24159	2.32737e-05	-1.85556	-1.26347	2.33064e-05	-1.8555	-1.26339
43574014	chr22:43574014:C:T	2.98077e-26	-2.2918	-2.96855e-10	7.91111e-05	-1.8955	-2.96855e-10	7.92124e-05	-1.89549	-2.96855e-10
43574120	chr22:43574120:C:A	8.80863e-26	0.0561511	-1.2644	1.6489e-05	-2.18851	-1.27515	1.65097e-05	-2.18852	-1.27515
43574358	chr22:43574358:C:T	2.74416e-26	-2.37451	-2.96855e-10	5.06524e-05	-2.34137	-2.96855e-10	5.0716e-05	-2.34138	-2.96855e-10
43574723	chr22:43574723:G:A	8.53564e-26	-5.82626e-10	-1.23973	0.000161107	-5.82626e-10	-1.18429	0.000161302	-5.82626e-10	-1.18434
43574737	chr22:43574737:C:T	9.29728e-26	-5.82626e-10	-1.15426	0.000158383	-5.82626e-10	-1.20134	0.000158583	-5.82626e-10	-1.20134
43574750	chr22:43574750:C:T	9.35405e-27	-2.19565	-1.25511	2.24336e-05	-1.88451	-1.27129	2.24644e-05	-1.88445	-1.27124
43574853	chr22:43574853:A:G	9.67281e-27	-2.16784	-1.2494	2.35236e-05	-1.84004	-1.26832	2.35563e-05	-1.83998	-1.26825
43574993	chr22:43574993:A:G	8.95083e-27	-2.31968	-1.17514	2.80592e-05	-1.78533	-1.14671	2.80957e-05	-1.78519	-1.14682
43575177	chr22:43575177:G:T	1.52371e-25	-5.82626e-10	-0.660246	0.000263309	-5.82626e-10	-0.69303	0.000263666	-5.82626e-10	-0.692936
43575468	chr22:43575468:A:G	1.61919e-25	-5.82626e-10	-0.599467	0.000278441	-5.82626e-10	-0.637153	0.000278822	-5.82626e-10	-0.637047
43575844	chr22:43575844:T:C	2.77855e-26	-2.36205	-2.96855e-10	4.95561e-05	-2.36325	-2.96855e-10	4.96188e-05	-2.36325	-2.96855e-10
43575939	chr22:43575939:T:C	1.01378e-25	-5.82626e-10	-1.06771	0.000191768	-5.82626e-10	-1.01007	0.000192005	-5.82626e-10	-1.0101
43576888	chr22:43576888:T:A	8.23533e-26	-0.00798869	-1.26756	1.61996e-05	-2.20525	-1.27612	1.622e-05	-2.20526	-1.27612
43576944	chr22:43576944:T:C	8.7849e-26	-5.82626e-10	-1.21095	0.000168125	-5.82626e-10	-1.14165	0.000168326	-5.82626e-10	-1.14172
43577420	chr22:43577420:A:G	8.23114e-26	-5.82626e-10	-1.27606	0.000147161	-5.82626e-10	-1.27483	0.000147344	-5.82626e-10	-1.27485
43577684	chr22:43577684:A:G	1.08897e-25	-5.82626e-10	-0.996164	0.0002052	-5.82626e-10	-0.942372	0.000205436	-5.82626e-10	-0.942486
43577690	chr22:43577690:AAC:A	8.6807e-26	-5.82626e-10	-1.22288	0.000154807	-5.82626e-10	-1.22418	0.000154996	-5.82626e-10	-1.22422
43577826	chr22:43577826:G:A	1.13296e-26	-2.37505	-0.884092	1.87278e-05	-2.34108	-0.995269	1.87517e-05	-2.34108	-0.995263
43577995	chr22:43577995:T:A	1.03613e-26	-2.29817	-1.05032	3.34265e-05	-1.69336	-1.06364	3.34759e-05	-1.69321	-1.06358
43578289	chr22:43578289:G:T	8.40586e-26	-5.82626e-10	-1.25505	0.000151702	-5.82626e-10	-1.24444	0.000151891	-5.82626e-10	-1.24446
43579086	chr22:43579086:G:A	7.95671e-27	-2.33603	-1.27652	1.38035e-05	-2.37588	-1.26555	1.3821e-05	-2.37588	-1.26555
43579092	chr22:43579092:A:G	8.26705e-26	-5.82626e-10	-1.2717	0.000151908	-5.82626e-10	-1.24309	0.000152094	-5.82626e-10	-1.24312
43579136	chr22:43579136:T:C	1.07984e-26	-2.37546	-0.931712	1.80195e-05	-2.3364	-1.03851	1.80423e-05	-2.3364	-1.03851
43579539	chr22:43579539:C:T	1.769e-25	-5.82626e-10	-0.510981	0.000216711	-5.82626e-10	-0.887792	0.000216971	-5.82626e-10	-0.887857
43579838	chr22:43579838:C:T	5.54006e-25	-5.82626e-10	0.630609	0.00100612	-5.82626e-10	0.647501	0.00100764	-5.82626e-10	0.647747
43579899	chr22:43579899:C:T	1.11459e-26	-2.37273	-0.902761	1.82493e-05	-2.35006	-1.01217	1.82725e-05	-2.35006	-1.01217
43580087	chr22:43580087:C:G	3.52583e-25	-5.82626e-10	0.178721	0.000577177	-5.82626e-10	0.091791	0.00057801	-5.82626e-10	0.0919714
43580516	chr22:43580516:G:A	9.07822e-27	-2.26208	-1.2186	3.10745e-05	-1.60253	-1.22744	3.11194e-05	-1.60237	-1.22742
43580534	chr22:43580534:G:A	9.80432e-26	-5.82626e-10	-1.10116	0.000166893	-5.82626e-10	-1.149	0.000167119	-5.82626e-10	-1.14891
43580795	chr22:43580795:G:A	1.10612e-26	-2.25073	-1.03239	3.6424e-05	-1.62514	-1.046	3.6478e-05	-1.62497	-1.04594
43580896	chr22:43580896:G:A	7.7888e-27	-2.358	-1.27588	1.36527e-05	-2.37564	-1.27678	1.367e-05	-2.37563	-1.27678
43581805	chr22:43581805:C:T	8.27544e-26	-5.82626e-10	-1.27069	0.000146874	-5.82626e-10	-1.27678	0.00014706	-5.82626e-10	-1.27678
43581864	chr22:43581864:C:T	8.28135e-26	-5.82626e-10	-1.26997	0.000147009	-5.82626e-10	-1.27586	0.000147196	-5.82626e-10	-1.27585
43583083	chr22:43583083:ACT:A	1.02874e-26	-2.36828	-0.987365	1.68539e-05	-2.35876	-1.08301	1.68754e-05	-2.35876	-1.083
43583308	chr22:43583308:C:G	8.91921e-26	-5.82626e-10	-1.19577	0.000157982	-5.82626e-10	-1.20388	0.00015819	-5.82626e-10	-1.20383
43584381	chr22:43584381:T:C	1.56383e-25	-5.82626e-10	-0.634261	0.000274098	-5.82626e-10	-0.652873	0.000274477	-5.82626e-10	-0.652755
43585666	chr22:43585666:C:G	1.11427e-26	-2.34787	-0.927915	1.74591e-05	-2.37283	-1.03367	1.74813e-05	-2.37282	-1.03366
43585873	chr22:43585873:C:A	9.55184e-27	-2.18171	-1.24813	3.5496e-05	-1.4452	-1.25173	3.55476e-05	-1.44502	-1.25172
43586538	chr22:43586538:T:C	1.22727e-26	-2.1535	-1.02569	4.70485e-05	-1.37818	-1.037	4.71193e-05	-1.37799	-1.03695
43586666	chr22:43586666:T:C	1.27656e-26	-2.27089	-0.868923	2.15306e-05	-2.18869	-1.00819	2.15624e-05	-2.18867	-1.00801
43586737	chr22:43586737:G:T	1.34191e-24	2.64815	-1.13287	0.000323641	0.56967	-1.05639	0.000324194	0.57012	-1.0564
43586926	chr22:43586926:G:A	9.21593e-26	-5.82626e-10	-1.16305	0.000173584	-5.82626e-10	-1.10969	0.000173804	-5.82626e-10	-1.10969
43586958	chr22:43586958:T:C	2.73938e-26	-2.37625	-2.96855e-10	5.60951e-05	-2.23931	-2.96855e-10	5.61671e-05	-2.23929	-2.96855e-10
43587324	chr22:43587324:A:T	3.57874e-25	-5.82626e-10	0.193617	0.000632661	-5.82626e-10	0.183576	0.000633615	-5.82626e-10	0.183822
43587394	chr22:43587394:A:T	8.54231e-26	-5.82626e-10	-1.23895	0.000165313	-5.82626e-10	-1.15852	0.000165497	-5.82626e-10	-1.15867
43587592	chr22:43587592:G:A	1.65061e-25	-5.82626e-10	-0.580253	0.0002839	-5.82626e-10	-0.617736	0.000284289	-5.82626e-10	-0.617628
43587617	chr22:43587617:CTT:C	8.50131e-26	-5.82626e-10	-1.24376	0.000150551	-5.82626e-10	-1.25206	0.000150752	-5.82626e-10	-1.25199
43587756	chr22:43587756:A:C	8.05371e-27	-2.34803	-1.2524	1.38321e-05	-2.37637	-1.26299	1.38495e-05	-2.37637	-1.263
43587882	chr22:43587882:G:A	1.15305e-26	-2.17314	-1.06843	4.16855e-05	-1.45877	-1.07743	4.17475e-05	-1.45859	-1.07739
43587941	chr22:43587941:C:T	2.75478e-26	-2.37064	-2.96855e-10	4.8956e-05	-2.37544	-2.96855e-10	4.90179e-05	-2.37543	-2.96855e-10
43588697	chr22:43588697:C:T	1.63597e-25	-5.82626e-10	-0.589157	0.000286041	-5.82626e-10	-0.610222	0.000286452	-5.82626e-10	-0.61005
43589138	chr22:43589138:C:T	1.08634e-26	-2.36776	-0.933406	1.76129e-05	-2.35936	-1.03836	1.76353e-05	-2.35936	-1.03836
43589474	chr22:43589474:G:A	2.24475e-26	-2.37574	-0.199646	5.67603e-05	-1.94396	-0.283563	5.68782e-05	-1.94388	-0.282827
43589696	chr22:43589696:G:A	1.22347e-24	2.66892	-1.24604	0.000284231	0.587114	-1.20368	0.000284715	0.587564	-1.2037
43589984	chr22:43589984:G:A	8.03973e-27	-2.36785	-1.23432	1.4768e-05	-2.31117	-1.26272	1.4787e-05	-2.31116	-1.26271
43590049	chr22:43590049:CAT:C	1.24404e-26	-2.36892	-0.796692	2.13357e-05	-2.29068	-0.915297	2.13626e-05	-2.29068	-0.915303
43590254	chr22:43590254:T:C	8.21771e-27	-2.30898	-1.27129	1.86898e-05	-2.06165	-1.27673	1.87144e-05	-2.06161	-1.27672
43590261	chr22:43590261:A:G	8.14942e-27	-2.36425	-1.22437	1.4954e-05	-2.37122	-1.19016	1.49722e-05	-2.37122	-1.1902
43590329	chr22:43590329:G:T	1.75582e-25	-5.82626e-10	-0.51846	0.000224669	-5.82626e-10	-0.851729	0.000224938	-5.82626e-10	-0.851797
43590635	chr22:43590635:G:A	1.05056e-26	-2.0969	-1.23776	4.10724e-05	-1.31029	-1.24074	4.11326e-05	-1.31009	-1.24073
43590698	chr22:43590698:C:T	1.39489e-25	-5.82626e-10	-0.748578	0.000237095	-5.82626e-10	-0.797896	0.000237332	-5.82626e-10	-0.798161
43590778	chr22:43590778:T:G	4.1069e-25	0.032279	0.298994	0.000126119	-2.20753	0.7784	0.000126068	-2.20754	0.776739
43590794	chr22:43590794:C:T	8.62791e-26	-5.82626e-10	-1.22898	0.000156858	-5.82626e-10	-1.21102	0.000157051	-5.82626e-10	-1.21105
43591325	chr22:43591325:T:C	1.72292e-25	-5.82626e-10	-0.537373	0.000301482	-5.82626e-10	-0.557649	0.000301762	-5.82626e-10	-0.557983
43591589	chr22:43591589:G:T	8.83702e-26	-5.82626e-10	-1.20503	0.000169365	-5.82626e-10	-1.1343	0.000169568	-5.82626e-10	-1.13437
43591693	chr22:43591693:C:T	2.64204e-25	-5.82626e-10	-0.109846	0.000467498	-5.82626e-10	-0.118962	0.000468182	-5.82626e-10	-0.118763
43591835	chr22:43591835:T:C	1.70986e-25	-5.82626e-10	-0.544982	0.000298477	-5.82626e-10	-0.567665	0.000298906	-5.82626e-10	-0.56749
43592362	chr22:43592362:T:C	8.45356e-26	-5.82626e-10	-1.24939	0.000158471	-5.82626e-10	-1.20079	0.000158663	-5.82626e-10	-1.20084
43592975	chr22:43592975:A:T	8.08556e-27	-2.35528	-1.24121	1.39596e-05	-2.37608	-1.2541	1.39772e-05	-2.37608	-1.25411
43593209	chr22:43593209:G:A	8.70945e-26	-5.82626e-10	-1.21957	0.000149812	-5.82626e-10	-1.25698	0.000149997	-5.82626e-10	-1.25701
43593285	chr22:43593285:G:C	1.06948e-26	-2.35581	-0.960994	1.70054e-05	-2.36993	-1.0629	1.7027e-05	-2.36992	-1.06289
43593564	chr22:43593564:T:C	8.09083e-27	-2.33632	-1.25952	1.76995e-05	-2.12047	-1.27235	1.77233e-05	-2.12043	-1.27231
43593565	chr22:43593565:C:T	8.46645e-26	-5.82626e-10	-1.24787	0.000147778	-5.82626e-10	-1.27065	0.000147967	-5.82626e-10	-1.27063
43594093	chr22:43594093:G:T	1.12463e-26	-2.01538	-1.25115	5.23094e-05	-1.08439	-1.22479	5.23876e-05	-1.08414	-1.22481
43594390	chr22:43594390:T:A	7.7411e-27	-2.36322	-1.2768	1.39111e-05	-2.36357	-1.27009	1.39289e-05	-2.36357	-1.27008
43594426	chr22:43594426:T:C	4.31445e-26	-1.92201	-2.96855e-10	0.000111133	-1.55563	-2.96855e-10	0.000111274	-1.55562	-2.96855e-10
43594647	chr22:43594647:A:G	1.54836e-25	-5.82626e-10	-0.644202	0.000266552	-5.82626e-10	-0.680788	0.000266918	-5.82626e-10	-0.68068
43594953	chr22:43594953:T:C	6.79197e-26	-0.233068	-1.23517	1.5521e-05	-2.25819	-1.26597	1.55409e-05	-2.2582	-1.26594
43595283	chr22:43595283:A:G	7.94286e-27	-2.35407	-1.26023	1.68524e-05	-2.16929	-1.27257	1.6875e-05	-2.16926	-1.27253
43595441	chr22:43595441:G:A	1.12769e-26	-2.08761	-1.17621	4.32537e-05	-1.3179	-1.18137	4.3318e-05	-1.3177	-1.18135
43595946	chr22:43595946:C:T	9.36165e-27	-2.17547	-1.27447	3.38455e-05	-1.46923	-1.27532	3.38945e-05	-1.46905	-1.27532
43596172	chr22:43596172:A:G	1.54282e-25	-5.82626e-10	-0.647787	0.000265614	-5.82626e-10	-0.684313	0.000265978	-5.82626e-10	-0.684206
43596360	chr22:43596360:C:T	8.6689e-26	-5.82626e-10	-1.22424	0.000164905	-5.82626e-10	-1.16099	0.000165103	-5.82626e-10	-1.16105
43597383	chr22:43597383:C:CT	1.38284e-25	-5.82626e-10	-0.757256	0.000238804	-5.82626e-10	-0.790716	0.000239129	-5.82626e-10	-0.790616
43597546	chr22:43597546:T:C	7.2433e-24	3.20127	-2.96855e-10	0.0100806	2.95201	-2.96855e-10	0.0101041	2.95308	-2.96855e-10
43597991	chr22:43597991:C:T	9.71514e-27	-2.25165	-1.16123	1.46173e-05	-2.36451	-1.21964	1.46377e-05	-2.36451	-1.21951
43597992	chr22:43597992:G:A	1.23518e-26	-2.34374	-0.829021	2.8209e-05	-2.1927	-0.734018	2.82323e-05	-2.19267	-0.734484
43598037	chr22:43598037:C:T	5.30347e-25	-5.82626e-10	0.586965	0.000959099	-5.82626e-10	0.599636	0.000960542	-5.82626e-10	0.599877
43598189	chr22:43598189:C:T	1.04936e-24	2.12293	-0.853557	0.000302506	0.157801	-0.712059	0.000303005	0.158216	-0.712088
43598353	chr22:43598353:A:G	2.55799e-25	-5.82626e-10	-0.142173	0.00045019	-5.82626e-10	-0.156689	0.000450859	-5.82626e-10	-0.156465
43598491	chr22:43598491:A:G	8.21609e-25	2.30062	-1.27592	0.000199707	0.289205	-1.25871	0.000200041	0.28963	-1.25873
43598758	chr22:43598758:T:A	1.00683e-26	-2.35244	-1.02473	1.61319e-05	-2.37134	-1.11422	1.61525e-05	-2.37134	-1.11421
43598886	chr22:43598886:T:C	2.57921e-25	-5.82626e-10	-0.133913	0.000464103	-5.82626e-10	-0.126252	0.000464789	-5.82626e-10	-0.126037
43598926	chr22:43598926:C:T	9.99574e-26	-0.285841	-0.79598	2.93163e-05	-2.27243	-0.615783	2.93303e-05	-2.27244	-0.616561
43598995	chr22:43598995:A:T	1.00928e-26	-2.35172	-1.02302	1.61483e-05	-2.37152	-1.11302	1.61688e-05	-2.37152	-1.11301
43599373	chr22:43599373:G:T	1.20772e-25	-5.82626e-10	-0.892665	0.000235491	-5.82626e-10	-0.804685	0.000235794	-5.82626e-10	-0.804662
43599439	chr22:43599439:G:A	1.10848e-26	-2.36242	-0.918567	1.77032e-05	-2.36659	-1.02602	1.77259e-05	-2.36659	-1.026
43599644	chr22:43599644:A:G	8.2985e-26	-5.82626e-10	-1.26791	0.000153033	-5.82626e-10	-1.23571	0.00015322	-5.82626e-10	-1.23574
43599666	chr22:43599666:C:T	8.68276e-26	-0.38156	-0.841081	2.72475e-05	-2.29089	-0.670502	2.72615e-05	-2.2909	-0.671245
43599709	chr22:43599709:G:A	8.44137e-25	2.21553	-1.16378	0.00022681	0.192462	-1.03471	0.000227171	0.192878	-1.03479
43600720	chr22:43600720:G:A	8.49986e-26	-5.82626e-10	-1.24393	0.000156218	-5.82626e-10	-1.21511	0.000156398	-5.82626e-10	-1.21522
43600905	chr22:43600905:C:T	2.68343e-25	-5.82626e-10	-0.0942982	0.000458293	-5.82626e-10	-0.138849	0.000458971	-5.82626e-10	-0.138634
43600908	chr22:43600908:C:T	7.86928e-27	-2.3733	-1.25029	1.3999e-05	-2.36578	-1.2616	1.40166e-05	-2.36577	-1.2616
43601072	chr22:43601072:A:T	3.70691e-25	-5.82626e-10	0.228804	0.000665295	-5.82626e-10	0.233872	0.000666303	-5.82626e-10	0.234124
43601595	chr22:43601595:T:A	6.53029e-25	2.0499	-1.25484	0.000174209	0.111581	-1.21769	0.000174499	0.111994	-1.2177
43601600	chr22:43601600:G:A	1.03655e-26	-2.34901	-0.999081	1.85229e-05	-2.37637	-0.970975	1.85479e-05	-2.37637	-0.970893
43601742	chr22:43601742:G:A	8.851e-26	-5.82626e-10	-1.20345	0.000169974	-5.82626e-10	-1.13071	0.000170178	-5.82626e-10	-1.13078
43601948	chr22:43601948:C:T	7.66635e-27	-2.37568	-1.27405	1.36727e-05	-2.37636	-1.2746	1.36898e-05	-2.37636	-1.27461
43602101	chr22:43602101:C:G	9.39517e-27	-2.26659	-1.17978	3.16495e-05	-1.66106	-1.15057	3.16911e-05	-1.66091	-1.15068
43602366	chr22:43602366:T:C	1.33915e-24	2.41202	-0.898798	0.000353909	0.365978	-0.763295	0.0003545	0.366411	-0.763325
43602442	chr22:43602442:A:G	9.15905e-27	-2.21518	-1.25665	3.26299e-05	-1.51991	-1.26122	3.26771e-05	-1.51974	-1.2612
43602618	chr22:43602618:G:C	1.01253e-26	-2.33639	-1.03514	1.78485e-05	-2.37559	-1.00885	1.78724e-05	-2.37559	-1.00877
43602700	chr22:43602700:C:A	5.56813e-26	-1.66692	-2.96855e-10	5.27402e-05	-2.30098	-2.96855e-10	5.28083e-05	-2.30095	-2.96855e-10
43603172	chr22:43603172:G:C	3.3712e-25	-5.82626e-10	0.133873	0.000605845	-5.82626e-10	0.140266	0.000606754	-5.82626e-10	0.140502
43603542	chr22:43603542:G:T	8.07937e-27	-2.35955	-1.2377	1.39946e-05	-2.37541	-1.25228	1.40122e-05	-2.37541	-1.25228
43603681	chr22:43603681:G:A	1.14257e-25	-0.132048	-0.816063	2.96659e-05	-2.23672	-0.639643	2.96804e-05	-2.23673	-0.640405
43603845	chr22:43603845:A:G	8.48341e-26	-5.82626e-10	-1.24587	0.00015947	-5.82626e-10	-1.1945	0.000159662	-5.82626e-10	-1.19456
43603986	chr22:43603986:G:C	2.47148e-25	-0.132133	-0.0444437	8.17546e-05	-2.2386	0.375966	8.17374e-05	-2.23861	0.374504
43604071	chr22:43604071:C:A	9.98158e-27	-2.3684	-1.01742	1.64248e-05	-2.35775	-1.10982	1.64458e-05	-2.35775	-1.10981
43604132	chr22:43604132:C:T	1.14824e-25	-0.138665	-0.804497	3.00194e-05	-2.23873	-0.625782	3.00338e-05	-2.23874	-0.626553
43604203	chr22:43604203:T:C	1.56202e-26	-2.13608	-0.801921	2.64562e-05	-2.03089	-0.959975	2.64968e-05	-2.03085	-0.959746
43604831	chr22:43604831:T:C	1.85832e-25	-0.271206	-0.190515	5.51748e-05	-2.26583	0.00997858	5.52019e-05	-2.26584	0.00921583
43605003	chr22:43605003:C:T	5.59025e-26	-1.66296	-2.96855e-10	0.000119435	-1.48358	-2.96855e-10	0.000119604	-1.48343	-2.96855e-10
43605012	chr22:43605012:G:A	2.88639e-26	-2.32397	-2.96855e-10	7.3266e-05	-1.97226	-2.96855e-10	7.33597e-05	-1.97225	-2.96855e-10
43605199	chr22:43605199:A:C	7.97344e-27	-2.37434	-1.23611	1.53544e-05	-2.33332	-1.20163	1.53737e-05	-2.33332	-1.20165
43605905	chr22:43605905:C:T	8.41112e-26	-5.82626e-10	-1.25443	0.00014905	-5.82626e-10	-1.26208	0.000149246	-5.82626e-10	-1.26202
43605950	chr22:43605950:A:G	2.65476e-25	-5.82626e-10	-0.105039	0.000472616	-5.82626e-10	-0.108076	0.000473329	-5.82626e-10	-0.107829
43606446	chr22:43606446:AAATGT:A	8.23999e-26	-5.82626e-10	-1.27498	0.000146962	-5.82626e-10	-1.27619	0.000147148	-5.82626e-10	-1.27618
43606574	chr22:43606574:T:G	2.069e-25	-5.82626e-10	-0.354329	0.000361537	-5.82626e-10	-0.375994	0.000361859	-5.82626e-10	-0.376365
43606850	chr22:43606850:C:G	1.40971e-25	-5.82626e-10	-0.738011	0.000241873	-5.82626e-10	-0.777945	0.000242196	-5.82626e-10	-0.777873
43607198	chr22:43607198:C:T	1.28997e-24	2.45185	-0.97604	0.00033347	0.397038	-0.853845	0.000334029	0.397475	-0.853868
43607572	chr22:43607572:G:C	9.3383e-26	-5.82626e-10	-1.14986	0.000157256	-5.82626e-10	-1.20848	0.000157446	-5.82626e-10	-1.20854
43608098	chr22:43608098:C:T	2.73898e-26	-2.3764	-2.96855e-10	4.9041e-05	-2.3737	-2.96855e-10	4.91031e-05	-2.3737	-2.96855e-10
43608117	chr22:43608117:C:T	2.74764e-26	-2.37324	-2.96855e-10	5.31334e-05	-2.29355	-2.96855e-10	5.32012e-05	-2.29354	-2.96855e-10
43608199	chr22:43608199:G:A	1.0762e-26	-2.37459	-0.935958	1.78695e-05	-2.34366	-1.0396	1.78923e-05	-2.34366	-1.03959
43609050	chr22:43609050:C:G	8.65981e-26	-5.82626e-10	-1.22529	0.000164561	-5.82626e-10	-1.16307	0.000164758	-5.82626e-10	-1.16314
43609322	chr22:43609322:C:T	7.66043e-27	-2.37634	-1.27415	1.39903e-05	-2.37408	-1.25391	1.40077e-05	-2.37408	-1.25393
43609656	chr22:43609656:C:G	8.56796e-26	-5.82626e-10	-1.23595	0.000161932	-5.82626e-10	-1.17918	0.000162126	-5.82626e-10	-1.17925
43610481	chr22:43610481:T:C	1.43591e-25	-5.82626e-10	-0.719593	0.000247336	-5.82626e-10	-0.75561	0.000247674	-5.82626e-10	-0.755508
43610714	chr22:43610714:T:A	9.79274e-27	-2.13425	-1.27067	4.78703e-05	-1.14497	-1.25289	4.79427e-05	-1.14471	-1.2529
43611478	chr22:43611478:C:T	6.30046e-26	-2.10314	0.559784	0.000104154	-1.98916	0.368673	0.00010437	-1.98911	0.369441
43611497	chr22:43611497:G:A	1.18014e-26	-2.051	-1.16736	6.60076e-05	-0.961181	-1.11541	6.61088e-05	-0.9609	-1.11542
43612282	chr22:43612282:C:T	8.57927e-26	-5.82626e-10	-1.23463	0.000162264	-5.82626e-10	-1.17713	0.00016246	-5.82626e-10	-1.17719
43612420	chr22:43612420:C:A	1.52298e-26	-2.1562	-0.807111	2.30319e-05	-2.36823	-0.761247	2.30513e-05	-2.36824	-0.761663
43612598	chr22:43612598:C:T	8.03392e-27	-2.32608	-1.27681	2.62968e-05	-1.72221	-1.2747	2.63345e-05	-1.72205	-1.27469
43612931	chr22:43612931:T:TG	9.11728e-27	-2.264	-1.2124	2.98675e-05	-1.64533	-1.22426	2.99088e-05	-1.64517	-1.2243
43613071	chr22:43613071:G:T	8.62499e-26	-5.82626e-10	-1.22932	0.000158483	-5.82626e-10	-1.20071	0.000158675	-5.82626e-10	-1.20076
43613706	chr22:43613706:G:A	1.69866e-25	-5.82626e-10	-0.551558	0.000298231	-5.82626e-10	-0.568489	0.000298652	-5.82626e-10	-0.568341
43614637	chr22:43614637:G:C	7.60447e-25	2.22269	-1.27535	0.000190549	0.225002	-1.24145	0.000190863	0.22542	-1.24149
43615022	chr22:43615022:G:A	8.38891e-26	-5.82626e-10	-1.25707	0.000156417	-5.82626e-10	-1.21383	0.000156607	-5.82626e-10	-1.21388
43615347	chr22:43615347:T:C	2.3218e-25	-5.82626e-10	-0.239052	0.000404729	-5.82626e-10	-0.263141	0.000405332	-5.82626e-10	-0.262914
43616362	chr22:43616362:T:A	4.05335e-26	-1.98444	-2.96855e-10	7.74585e-05	-1.91662	-2.96855e-10	7.75568e-05	-1.91661	-2.96855e-10
43617060	chr22:43617060:T:C	6.26704e-26	-0.443714	-1.10496	1.64498e-05	-2.30311	-1.16294	1.64715e-05	-2.30311	-1.16288
43617071	chr22:43617071:T:C	3.726e-25	0.233939	-2.96855e-10	0.000411438	-0.2467	-2.96855e-10	0.000412003	-0.24659	-2.96855e-10
43617436	chr22:43617436:T:C	8.02778e-27	-2.33264	-1.27101	2.598e-05	-1.74539	-1.26364	2.60175e-05	-1.74523	-1.26362
43617742	chr22:43617742:T:C	2.41682e-26	-2.36406	-0.137467	4.51545e-05	-2.36549	-0.0907769	4.52101e-05	-2.36549	-0.0908117
43617818	chr22:43617818:A:T	1.12562e-25	-5.82626e-10	-0.963064	0.000211199	-5.82626e-10	-0.913557	0.000211454	-5.82626e-10	-0.913615
43617821	chr22:43617821:C:T	2.57096e-25	-5.82626e-10	-0.137116	0.000462245	-5.82626e-10	-0.130263	0.000462925	-5.82626e-10	-0.130056
43618319	chr22:43618319:TC:T	7.24011e-26	-0.282232	-1.12211	1.66894e-05	-2.27316	-1.17843	1.67113e-05	-2.27317	-1.17837
43618413	chr22:43618413:G:A	7.51213e-26	-0.259215	-1.10825	1.69771e-05	-2.26705	-1.16744	1.69994e-05	-2.26706	-1.16738
43618979	chr22:43618979:C:T	1.78033e-26	-2.10041	-0.706769	0.000119001	-0.819528	-0.667699	0.000119178	-0.819226	-0.667774
43619058	chr22:43619058:T:C	1.15879e-25	-0.0889819	-0.845039	2.88256e-05	-2.23182	-0.673277	2.88404e-05	-2.23183	-0.674014
43619411	chr22:43619411:A:G	1.01901e-26	-2.10811	-1.25704	5.14457e-05	-1.09666	-1.22917	5.15226e-05	-1.09639	-1.22921
43619611	chr22:43619611:C:T	3.25531e-25	-5.82626e-10	0.0988922	0.000582429	-5.82626e-10	0.100849	0.000583308	-5.82626e-10	0.101095
43619708	chr22:43619708:A:C	9.90214e-26	-5.82626e-10	-1.09123	0.000163321	-5.82626e-10	-1.17064	0.000163543	-5.82626e-10	-1.17054
43619854	chr22:43619854:A:C	1.06593e-26	-2.37353	-0.946605	2.09402e-05	-2.37629	-0.848397	2.09666e-05	-2.37629	-0.848401
43619875	chr22:43619875:TTA:T	1.25132e-26	-2.21953	-0.940248	2.16146e-05	-2.34417	-0.848821	2.16327e-05	-2.34416	-0.849258
43620017	chr22:43620017:T:C	6.21696e-25	-5.82626e-10	0.745886	0.00107992	-5.82626e-10	0.718286	0.00108169	-5.82626e-10	0.71866
43620047	chr22:43620047:A:G	1.00889e-26	-2.26863	-1.1065	3.31383e-05	-1.64622	-1.11945	3.31859e-05	-1.64606	-1.11944
43620364	chr22:43620364:G:A	5.59883e-26	-0.390803	-1.27062	1.48105e-05	-2.29426	-1.27676	1.48291e-05	-2.29427	-1.27676
43620467	chr22:43620467:G:GA	9.79337e-27	-2.22269	-1.18217	2.25345e-05	-1.92932	-1.22199	2.25679e-05	-1.92926	-1.22183
43621427	chr22:43621427:T:C	7.65807e-27	-2.37629	-1.27452	1.39646e-05	-2.37533	-1.2545	1.39819e-05	-2.37533	-1.25453
43621438	chr22:43621438:A:T	8.35273e-25	1.91839	-0.877202	0.000251499	0.0136333	-0.752553	0.000251912	0.0140362	-0.752578
43621583	chr22:43621583:C:T	9.13232e-27	-2.30964	-1.16511	2.76661e-05	-1.77118	-1.17497	2.77053e-05	-1.77103	-1.17496
43622222	chr22:43622222:T:G	8.22863e-26	-5.82626e-10	-1.27636	0.000147519	-5.82626e-10	-1.2724	0.000147704	-5.82626e-10	-1.27241
43622391	chr22:43622391:C:T	2.8939e-25	-5.82626e-10	-0.0187895	0.000520285	-5.82626e-10	-0.0119816	0.000521053	-5.82626e-10	-0.011768
43622701	chr22:43622701:C:T	1.38888e-26	-2.142	-0.913485	6.82156e-05	-1.1513	-0.892384	6.83227e-05	-1.15104	-0.892339
43622860	chr22:43622860:G:C	3.68768e-26	-2.07898	-2.96855e-10	6.47293e-05	-2.09614	-2.96855e-10	6.4812e-05	-2.09613	-2.96855e-10
43623131	chr22:43623131:A:G	7.64923e-27	-2.37563	-1.27633	1.38562e-05	-2.37626	-1.26136	1.38735e-05	-2.37626	-1.26138
43623174	chr22:43623174:T:C	8.50779e-27	-2.34227	-1.20331	1.58695e-05	-2.25841	-1.24355	1.589e-05	-2.25839	-1.24353
43623211	chr22:43623211:A:G	9.5537e-27	-2.2673	-1.16234	3.02267e-05	-1.68444	-1.17319	3.02699e-05	-1.68428	-1.17318
43623821	chr22:43623821:A:G	1.02749e-25	-0.457104	-0.59717	7.49425e-05	-1.157	-0.792635	7.5095e-05	-1.15681	-0.79206
43623866	chr22:43623866:G:A	2.43462e-26	-2.22951	-0.264675	8.75452e-05	-1.44603	-0.348172	8.77329e-05	-1.44591	-0.347412
43623868	chr22:43623868:CACT:C	1.44872e-25	-5.82626e-10	-0.710718	0.000246501	-5.82626e-10	-0.758992	0.000246744	-5.82626e-10	-0.75927
43623954	chr22:43623954:G:A	7.75081e-26	-2.2235	0.887319	0.000104953	-2.21254	0.599689	0.000105135	-2.21251	0.600137
43624296	chr22:43624296:C:T	7.92579e-27	-2.37629	-1.24015	1.42765e-05	-2.36646	-1.24128	1.42955e-05	-2.36646	-1.24121
43624302	chr22:43624302:TTG:T	8.88354e-26	-5.82626e-10	-1.19978	0.000165904	-5.82626e-10	-1.15495	0.000166114	-5.82626e-10	-1.15495
43624927	chr22:43624927:C:T	7.88488e-27	-2.37289	-1.24873	1.39959e-05	-2.36694	-1.26065	1.40136e-05	-2.36694	-1.26066
43625107	chr22:43625107:CAAAAT:C	1.28043e-25	0.083655	-0.917858	2.7235e-05	-2.198	-0.763855	2.72512e-05	-2.19801	-0.764511
43625154	chr22:43625154:A:T	8.96735e-26	-5.82626e-10	-1.19039	0.000169408	-5.82626e-10	-1.13405	0.000169593	-5.82626e-10	-1.13422
43625258	chr22:43625258:G:A	9.25966e-26	-5.82626e-10	-1.15831	0.000176617	-5.82626e-10	-1.09238	0.000176806	-5.82626e-10	-1.09257
43625344	chr22:43625344:T:A	9.56895e-26	0.0628462	-1.1883	1.92194e-05	-2.20467	-1.10577	1.92367e-05	-2.20468	-1.10612
43626251	chr22:43626251:G:A	8.72987e-26	-5.82626e-10	-1.21723	0.000163633	-5.82626e-10	-1.16873	0.000163814	-5.82626e-10	-1.16889
43626291	chr22:43626291:G:A	1.71292e-25	0.688558	-1.23175	6.24178e-05	-0.932415	-1.20009	6.25106e-05	-0.93225	-1.20004
43626327	chr22:43626327:A:G	8.5922e-27	-2.30379	-1.23192	1.63637e-05	-2.22252	-1.24877	1.63844e-05	-2.2225	-1.2488
43626514	chr22:43626514:G:A	8.44197e-26	-5.82626e-10	-1.25077	0.000155512	-5.82626e-10	-1.21964	0.000155692	-5.82626e-10	-1.21974
43627293	chr22:43627293:G:A	1.49363e-25	0.154471	-0.834659	3.28966e-05	-2.09841	-0.674583	3.29148e-05	-2.09842	-0.675283
43627815	chr22:43627815:T:G	8.11775e-27	-2.31639	-1.27612	1.58478e-05	-2.22652	-1.27681	1.58682e-05	-2.2265	-1.27681
43628028	chr22:43628028:G:A	2.97417e-26	-2.29402	-2.96855e-10	6.00906e-05	-2.1705	-2.96855e-10	6.01678e-05	-2.17048	-2.96855e-10
43628086	chr22:43628086:C:G	8.23479e-26	-5.82626e-10	-1.27561	0.000146892	-5.82626e-10	-1.27666	0.000147078	-5.82626e-10	-1.27666
43628356	chr22:43628356:AC:A	7.73147e-26	-1.33868	-2.96855e-10	0.000151643	-1.24483	-2.96855e-10	0.00015184	-1.24479	-2.96855e-10
43628357	chr22:43628357:C:T	2.77182e-26	-2.36448	-2.96855e-10	5.13212e-05	-2.32825	-2.96855e-10	5.13861e-05	-2.32825	-2.96855e-10
43628501	chr22:43628501:G:A	8.79953e-27	-2.31359	-1.19827	2.97837e-05	-1.66619	-1.20621	2.98222e-05	-1.66608	-1.20629
43629112	chr22:43629112:T:C	8.69687e-26	-5.82626e-10	-1.22102	0.000162885	-5.82626e-10	-1.17331	0.000163067	-5.82626e-10	-1.17346
43629408	chr22:43629408:T:C	9.17046e-26	-5.82626e-10	-1.16799	0.000154008	-5.82626e-10	-1.22935	0.000154211	-5.82626e-10	-1.2293
43630114	chr22:43630114:C:T	3.36891e-26	-2.16939	-2.96855e-10	5.92621e-05	-2.18439	-2.96855e-10	5.93377e-05	-2.18438	-2.96855e-10
43630148	chr22:43630148:A:G	8.51362e-26	-5.82626e-10	-1.24231	0.000160878	-5.82626e-10	-1.18571	0.000161071	-5.82626e-10	-1.18577
43630231	chr22:43630231:G:A	8.01827e-27	-2.35358	-1.25126	1.50121e-05	-2.28538	-1.27213	1.50313e-05	-2.28536	-1.27212
43630245	chr22:43630245:C:T	1.66572e-25	-2.1455	1.57436	0.000226875	-2.07645	1.23449	0.00022733	-2.07641	1.23519
43630474	chr22:43630474:C:T	8.4421e-26	-5.82626e-10	-1.25075	0.000158574	-5.82626e-10	-1.20014	0.000158766	-5.82626e-10	-1.20019
43630684	chr22:43630684:G:A	1.97562e-25	-2.17289	1.77238	0.00026393	-2.10822	1.41754	0.000264461	-2.10818	1.41825
43630780	chr22:43630780:C:T	1.83392e-25	-2.15075	1.67581	0.00024745	-2.08323	1.32808	0.000247946	-2.08319	1.32878
43630831	chr22:43630831:G:A	8.43607e-26	-5.82626e-10	-1.25146	0.000155188	-5.82626e-10	-1.22172	0.000155369	-5.82626e-10	-1.22182
43631134	chr22:43631134:C:T	1.01068e-25	-5.82626e-10	-1.07077	0.00017427	-5.82626e-10	-1.10575	0.000174464	-5.82626e-10	-1.1059
43631214	chr22:43631214:T:C	8.22086e-27	-2.34219	-1.2377	1.5273e-05	-2.30133	-1.23894	1.52935e-05	-2.30131	-1.23888
43631336	chr22:43631336:T:C	7.95929e-27	-2.36005	-1.25218	1.492e-05	-2.30931	-1.25434	1.49398e-05	-2.3093	-1.25429
43631669	chr22:43631669:T:C	1.77974e-25	-5.82626e-10	-0.504928	0.000276518	-5.82626e-10	-0.644081	0.000276822	-5.82626e-10	-0.644245
43632440	chr22:43632440:T:C	7.66227e-27	-2.37432	-1.27594	1.4091e-05	-2.36189	-1.25893	1.41085e-05	-2.36189	-1.25895
43632542	chr22:43632542:C:T	8.3713e-26	-5.82626e-10	-1.25917	0.000165683	-5.82626e-10	-1.15628	0.000165893	-5.82626e-10	-1.15628
43632984	chr22:43632984:G:T	1.20082e-25	-5.82626e-10	-0.89839	0.000226293	-5.82626e-10	-0.844528	0.000226565	-5.82626e-10	-0.84459
43633097	chr22:43633097:G:T	8.80183e-26	-5.82626e-10	-1.20902	0.000165196	-5.82626e-10	-1.15923	0.000165379	-5.82626e-10	-1.15938
43633282	chr22:43633282:G:A	8.38011e-27	-2.36911	-1.19159	1.55196e-05	-2.3066	-1.21766	1.55392e-05	-2.30658	-1.21767
43633480	chr22:43633480:T:C	1.54844e-26	-2.31315	-0.633581	5.43277e-05	-1.6873	-0.584025	5.43654e-05	-1.68716	-0.584729
43633615	chr22:43633615:A:T	9.72504e-27	-2.34204	-1.06982	3.229e-05	-1.78576	-1.00584	3.23253e-05	-1.78566	-1.00611
43634089	chr22:43634089:A:T	2.04633e-25	-5.82626e-10	-0.365347	0.000358106	-5.82626e-10	-0.385529	0.000358418	-5.82626e-10	-0.385922
43634478	chr22:43634478:A:G	1.90855e-26	-2.37423	-0.363401	5.17772e-05	-2.03398	-0.28543	5.17991e-05	-2.03389	-0.286356
43634932	chr22:43634932:T:C	1.05106e-25	-5.82626e-10	-1.0316	0.000198887	-5.82626e-10	-0.973623	0.000199105	-5.82626e-10	-0.973787
43635055	chr22:43635055:G:A	3.36815e-26	-2.0777	-0.0919131	0.000168572	-0.976398	-0.162599	0.000168948	-0.976246	-0.161785
43635147	chr22:43635147:C:T	9.76354e-26	-5.82626e-10	-1.10533	0.000181915	-5.82626e-10	-1.06282	0.000182129	-5.82626e-10	-1.0629
43635162	chr22:43635162:T:C	4.27843e-26	-1.93039	-2.96855e-10	0.0001045	-1.61717	-2.96855e-10	0.000104634	-1.61715	-2.96855e-10
43635975	chr22:43635975:C:T	6.32869e-26	-2.35799	0.819101	8.53196e-05	-2.35182	0.531864	8.54822e-05	-2.35181	0.532502
43635998	chr22:43635998:A:G	8.23867e-26	-5.82626e-10	-1.27514	0.000147291	-5.82626e-10	-1.27394	0.000147475	-5.82626e-10	-1.27396
43636008	chr22:43636008:T:A	1.45855e-25	-5.82626e-10	-0.703953	0.000281848	-5.82626e-10	-0.624989	0.000282192	-5.82626e-10	-0.625032
43636193	chr22:43636193:T:G	8.22483e-26	-5.82626e-10	-1.27682	0.000147515	-5.82626e-10	-1.27243	0.000147696	-5.82626e-10	-1.27246
43637057	chr22:43637057:C:A	6.10562e-26	-2.35747	0.782702	8.2597e-05	-2.35097	0.49859	8.27538e-05	-2.35097	0.49922
43637294	chr22:43637294:G:A	9.18954e-26	-5.82626e-10	-1.16591	0.00016657	-5.82626e-10	-1.15094	0.000166772	-5.82626e-10	-1.15099
43637298	chr22:43637298:T:C	8.78495e-26	-0.67722	-0.53372	3.60259e-05	-2.22814	-0.453985	3.60691e-05	-2.22813	-0.454057
43637581	chr22:43637581:A:G	6.11296e-26	-2.35627	0.782702	8.27215e-05	-2.34947	0.49859	8.28786e-05	-2.34946	0.49922
43637600	chr22:43637600:G:A	1.38323e-26	-2.28936	-0.770197	2.73318e-05	-2.32293	-0.635373	2.73512e-05	-2.32294	-0.635926
43637610	chr22:43637610:A:G	8.45889e-26	-0.72665	-0.522112	3.59571e-05	-2.24224	-0.441794	3.60002e-05	-2.24223	-0.441865
43638054	chr22:43638054:C:T	2.49534e-25	0.35832	-0.525288	4.65002e-05	-2.11879	-0.308109	4.65162e-05	-2.11881	-0.309015
43638221	chr22:43638221:T:G	8.01018e-25	-5.82626e-10	0.999317	0.00138193	-5.82626e-10	0.964878	0.00138419	-5.82626e-10	0.965252
43638361	chr22:43638361:A:T	4.11818e-25	0.106989	0.227028	9.18804e-05	-2.18109	0.43522	9.192e-05	-2.1811	0.434402
43638646	chr22:43638646:T:C	9.76657e-26	-5.82626e-10	-1.10502	0.000181981	-5.82626e-10	-1.06246	0.000182195	-5.82626e-10	-1.06254
43638996	chr22:43638996:G:A	2.13483e-25	-5.82626e-10	-0.323009	0.000362457	-5.82626e-10	-0.373452	0.000362982	-5.82626e-10	-0.373266
43639423	chr22:43639423:G:A	3.76475e-25	-0.0312242	0.275511	9.27967e-05	-2.22342	0.487471	9.28368e-05	-2.22343	0.486652
43639486	chr22:43639486:C:T	8.2858e-26	-5.82626e-10	-1.26944	0.000152979	-5.82626e-10	-1.23606	0.000153166	-5.82626e-10	-1.2361
43639775	chr22:43639775:A:G	1.88245e-25	-5.82626e-10	-0.448822	0.000227437	-5.82626e-10	-0.839483	0.000227712	-5.82626e-10	-0.83954
43639926	chr22:43639926:G:C	8.02689e-27	-2.36865	-1.23512	1.4518e-05	-2.33514	-1.25582	1.45365e-05	-2.33513	-1.25583
43640121	chr22:43640121:G:C	8.30113e-26	-5.82626e-10	-1.26759	0.000153657	-5.82626e-10	-1.23164	0.000153845	-5.82626e-10	-1.23168
43640215	chr22:43640215:T:C	8.06217e-27	-2.36664	-1.23274	1.46022e-05	-2.33165	-1.25354	1.46208e-05	-2.33164	-1.25354
43640528	chr22:43640528:A:T	1.5169e-25	-0.00144717	-0.663282	3.58761e-05	-2.21967	-0.466617	3.58917e-05	-2.21968	-0.467434
43641669	chr22:43641669:G:GA	6.40626e-26	-2.34037	0.813667	8.73837e-05	-2.32795	0.531905	8.75505e-05	-2.32795	0.532545
43641702	chr22:43641702:A:G	8.92878e-26	-0.648912	-0.545789	3.59236e-05	-2.21824	-0.466729	3.59667e-05	-2.21823	-0.4668
43642075	chr22:43642075:G:A	8.79656e-26	-5.82626e-10	-1.20962	0.000158274	-5.82626e-10	-1.20203	0.000158469	-5.82626e-10	-1.20206
43642142	chr22:43642142:T:C	9.56934e-26	-5.82626e-10	-1.12542	0.000177868	-5.82626e-10	-1.08532	0.000178086	-5.82626e-10	-1.08535
43642164	chr22:43642164:C:A	9.75873e-26	-5.82626e-10	-1.10582	0.000181819	-5.82626e-10	-1.06335	0.000182032	-5.82626e-10	-1.06344
43642193	chr22:43642193:G:A	8.33846e-26	-5.82626e-10	-1.2631	0.000155049	-5.82626e-10	-1.22262	0.000155238	-5.82626e-10	-1.22266
43642638	chr22:43642638:G:A	8.60696e-26	-0.718473	-0.512937	3.68468e-05	-2.22941	-0.430175	3.68907e-05	-2.2294	-0.430258
43642778	chr22:43642778:T:A	8.60851e-26	-5.82626e-10	-1.23123	0.000163794	-5.82626e-10	-1.16775	0.000163991	-5.82626e-10	-1.16781
43643320	chr22:43643320:C:T	9.81895e-26	-5.82626e-10	-1.09967	0.0001889	-5.82626e-10	-1.02514	0.000189093	-5.82626e-10	-1.02538
43643405	chr22:43643405:C:T	1.90487e-25	0.224874	-0.661854	3.82908e-05	-2.15794	-0.463209	3.83071e-05	-2.15795	-0.464032
43643518	chr22:43643518:C:T	2.82193e-26	-2.27121	-0.0753472	4.58029e-05	-2.31727	-0.12474	4.58699e-05	-2.31727	-0.124537
43643751	chr22:43643751:A:T	9.12526e-26	-5.82626e-10	-1.17293	0.000171221	-5.82626e-10	-1.1234	0.000171421	-5.82626e-10	-1.1235
43643854	chr22:43643854:C:T	8.28402e-26	-5.82626e-10	-1.26965	0.000149194	-5.82626e-10	-1.26111	0.000149381	-5.82626e-10	-1.26112
43644638	chr22:43644638:A:G	9.67667e-26	-5.82626e-10	-1.11426	0.000165357	-5.82626e-10	-1.15825	0.000165579	-5.82626e-10	-1.15817
43644832	chr22:43644832:C:G	8.26576e-27	-2.29906	-1.27538	1.41579e-05	-2.34021	-1.27587	1.4176e-05	-2.34021	-1.27586
43645080	chr22:43645080:G:C	8.64556e-26	-5.82626e-10	-1.22693	0.000153353	-5.82626e-10	-1.23361	0.000153539	-5.82626e-10	-1.23367
43645124	chr22:43645124:T:C	7.2635e-25	0.392387	0.50908	0.00017776	-2.10544	1.01952	0.000177682	-2.10546	1.01783
43645337	chr22:43645337:A:G	2.75829e-25	-5.82626e-10	-0.0667849	0.000496318	-5.82626e-10	-0.0591407	0.000497043	-5.82626e-10	-0.0589447
43646102	chr22:43646102:T:C	8.78096e-27	-2.24792	-1.26605	1.48003e-05	-2.30426	-1.26745	1.48196e-05	-2.30426	-1.2674
43646503	chr22:43646503:A:C	8.65229e-26	-1.22616	-2.96855e-10	0.000239783	-0.786625	-2.96855e-10	0.000240081	-0.786644	-2.96855e-10
43646672	chr22:43646672:T:C	3.01487e-25	-5.82626e-10	0.0221617	0.00052142	-5.82626e-10	-0.00980211	0.000521823	-5.82626e-10	-0.0102926
43646896	chr22:43646896:G:A	5.54441e-26	-1.67119	-2.96855e-10	0.000154462	-1.22641	-2.96855e-10	0.00015467	-1.22633	-2.96855e-10
43646982	chr22:43646982:A:G	2.787e-25	-5.82626e-10	-0.0564284	0.000482127	-5.82626e-10	-0.0881503	0.000482507	-5.82626e-10	-0.0886243
43647112	chr22:43647112:T:C	8.49576e-26	-5.82626e-10	-1.24441	0.000153931	-5.82626e-10	-1.22985	0.00015412	-5.82626e-10	-1.22989
43647507	chr22:43647507:C:T	1.38229e-25	-5.82626e-10	-0.757652	0.000262678	-5.82626e-10	-0.695429	0.000262969	-5.82626e-10	-0.695584
43647664	chr22:43647664:G:C	9.83958e-26	-1.09757	-2.96855e-10	0.000278801	-0.63586	-2.96855e-10	0.000279147	-0.635881	-2.96855e-10
43647751	chr22:43647751:C:T	1.33645e-25	-5.82626e-10	-0.791377	0.000244921	-5.82626e-10	-0.765422	0.000245204	-5.82626e-10	-0.765528
43648253	chr22:43648253:G:A	2.94077e-25	-5.82626e-10	-0.00272409	0.000526388	-5.82626e-10	-0.000318915	0.000527166	-5.82626e-10	-0.000105325
43648373	chr22:43648373:T:A	3.00599e-26	-1.03882	-1.24456	1.48435e-05	-2.30524	-1.26355	1.4862e-05	-2.30524	-1.26358
43648458	chr22:43648458:C:G	8.3051e-26	-5.82626e-10	-1.26711	0.000147608	-5.82626e-10	-1.2718	0.0001478	-5.82626e-10	-1.27176
43648601	chr22:43648601:G:A	3.10864e-26	-2.09537	-0.154425	0.000151642	-1.0165	-0.228337	0.000151973	-1.01635	-0.227567
43648720	chr22:43648720:T:C	3.08544e-25	-5.82626e-10	0.0452978	0.000533371	-5.82626e-10	0.0128595	0.00053378	-5.82626e-10	0.0123628
43648893	chr22:43648893:T:C	4.05269e-26	-2.36653	0.381932	5.80388e-05	-2.34148	0.136236	5.81475e-05	-2.34148	0.136838
43649395	chr22:43649395:A:G	2.40298e-26	-2.31005	-0.197224	4.77658e-05	-2.34011	-0.0599383	4.78268e-05	-2.34011	-0.0599216
43649667	chr22:43649667:G:T	8.26516e-26	-5.82626e-10	-1.27193	0.000152063	-5.82626e-10	-1.24206	0.00015225	-5.82626e-10	-1.2421
43649751	chr22:43649751:T:C	8.65782e-26	-5.82626e-10	-1.22552	0.000150341	-5.82626e-10	-1.25345	0.000150542	-5.82626e-10	-1.25338
43649841	chr22:43649841:G:A	1.14848e-25	-5.82626e-10	-0.94296	0.000208265	-5.82626e-10	-0.927548	0.000208518	-5.82626e-10	-0.927595
43649848	chr22:43649848:G:C	1.188e-26	-1.9379	-1.27381	6.50885e-05	-0.818589	-1.27202	6.5182e-05	-0.81841	-1.27203
43649991	chr22:43649991:C:A	4.81001e-26	-2.35373	0.540449	6.84563e-05	-2.32041	0.280246	6.85872e-05	-2.3204	0.280888
43650262	chr22:43650262:T:C	8.98186e-27	-2.3413	-1.15006	1.61439e-05	-2.29514	-1.18968	1.61646e-05	-2.29512	-1.18968
43650357	chr22:43650357:C:T	9.89106e-26	-5.82626e-10	-1.09235	0.000188817	-5.82626e-10	-1.02558	0.000189021	-5.82626e-10	-1.02576
43650384	chr22:43650384:G:A	6.72313e-26	-0.820339	-0.658087	3.1607e-05	-2.33012	-0.482863	3.16322e-05	-2.33012	-0.483325
43650393	chr22:43650393:G:T	8.45606e-26	-5.82626e-10	-1.2491	0.000153315	-5.82626e-10	-1.23386	0.000153506	-5.82626e-10	-1.23388
43650747	chr22:43650747:C:T	8.22731e-26	-5.82626e-10	-1.27652	0.000149661	-5.82626e-10	-1.25799	0.000149855	-5.82626e-10	-1.25795
43650783	chr22:43650783:T:A	3.01666e-25	-5.82626e-10	0.0227543	0.000521423	-5.82626e-10	-0.00979678	0.000521827	-5.82626e-10	-0.0102842
43650835	chr22:43650835:A:G	2.39274e-26	-1.25771	-1.25383	1.42579e-05	-2.34002	-1.26903	1.42757e-05	-2.34002	-1.26904
43651252	chr22:43651252:G:A	3.36228e-25	-5.82626e-10	0.131224	0.000606562	-5.82626e-10	0.141449	0.000607447	-5.82626e-10	0.141645
43651401	chr22:43651401:G:C	2.44731e-25	-5.82626e-10	-0.186405	0.000440383	-5.82626e-10	-0.178714	0.000441022	-5.82626e-10	-0.178525
43651618	chr22:43651618:C:T	2.96352e-25	-5.82626e-10	0.0049809	0.000534621	-5.82626e-10	0.0151994	0.000535397	-5.82626e-10	0.0153888
43652280	chr22:43652280:G:A	1.32518e-26	-2.29183	-0.810607	2.15184e-05	-2.29528	-0.902168	2.15527e-05	-2.29528	-0.901838
43652413	chr22:43652413:CTCTT:C	9.26656e-27	-2.33257	-1.12759	1.66474e-05	-2.28337	-1.17073	1.66687e-05	-2.28336	-1.17073
43652505	chr22:43652505:G:A	8.22489e-26	-5.82626e-10	-1.27682	0.000149097	-5.82626e-10	-1.26176	0.00014929	-5.82626e-10	-1.26173
43653044	chr22:43653044:G:C	8.22584e-26	-5.82626e-10	-1.2767	0.00014836	-5.82626e-10	-1.26671	0.000148544	-5.82626e-10	-1.26674
43653052	chr22:43653052:G:A	4.46309e-25	-5.82626e-10	0.414446	0.000757235	-5.82626e-10	0.363315	0.000757803	-5.82626e-10	0.362803
43653244	chr22:43653244:T:C	8.23662e-26	-5.82626e-10	-1.27539	0.000150425	-5.82626e-10	-1.25289	0.00015061	-5.82626e-10	-1.25293
43653404	chr22:43653404:C:T	3.06222e-25	-5.82626e-10	0.0377453	0.000552188	-5.82626e-10	0.0475299	0.000552989	-5.82626e-10	0.0477181
43653464	chr22:43653464:A:C	3.84534e-25	-5.82626e-10	0.265466	0.000693576	-5.82626e-10	0.275504	0.000694596	-5.82626e-10	0.27571
43654008	chr22:43654008:T:C	2.79395e-26	-2.35653	-2.96855e-10	5.36853e-05	-2.28322	-2.96855e-10	5.37525e-05	-2.28323	-2.96855e-10
43654090	chr22:43654090:T:C	2.98992e-26	-2.28873	-2.96855e-10	5.03886e-05	-2.34659	-2.96855e-10	5.04526e-05	-2.34659	-2.96855e-10
43654281	chr22:43654281:TC:T	8.66494e-26	-5.82626e-10	-1.2247	0.000160473	-5.82626e-10	-1.18823	0.000160655	-5.82626e-10	-1.18836
43654483	chr22:43654483:G:A	1.27489e-26	-2.27056	-0.870564	2.4401e-05	-2.21743	-0.854307	2.44291e-05	-2.21742	-0.854432
43654484	chr22:43654484:A:T	1.28046e-26	-2.27089	-0.865868	2.45075e-05	-2.21789	-0.849485	2.45357e-05	-2.21788	-0.849611
43654718	chr22:43654718:C:T	6.82526e-26	-0.425646	-1.0377	2.31828e-05	-2.23481	-0.888136	2.32017e-05	-2.23482	-0.888581
43654953	chr22:43654953:T:TC	1.5849e-26	-2.28665	-0.636809	2.62657e-05	-2.32322	-0.674877	2.63018e-05	-2.32322	-0.674762
43655263	chr22:43655263:A:G	8.26965e-26	-5.82626e-10	-1.27139	0.00015231	-5.82626e-10	-1.24044	0.000152497	-5.82626e-10	-1.24048
43655295	chr22:43655295:A:G	1.31104e-25	-5.82626e-10	-0.810574	0.000250235	-5.82626e-10	-0.743959	0.000250511	-5.82626e-10	-0.744119
43655416	chr22:43655416:TCA:T	2.94362e-25	-5.82626e-10	-0.00175481	0.000479341	-5.82626e-10	-0.0939448	0.00047974	-5.82626e-10	-0.0943769
43655677	chr22:43655677:G:A	8.29071e-26	-5.82626e-10	-1.26885	0.00015322	-5.82626e-10	-1.23448	0.000153407	-5.82626e-10	-1.23453
43655853	chr22:43655853:A:C	9.42816e-26	-5.82626e-10	-1.14028	0.000179951	-5.82626e-10	-1.07367	0.000180143	-5.82626e-10	-1.07387
43656054	chr22:43656054:C:G	1.69805e-25	0.545291	-1.0972	0.000136509	-0.317852	-1.03212	0.000136684	-0.317516	-1.03243
43656163	chr22:43656163:G:A	9.83609e-26	-5.82626e-10	-1.09792	0.000189318	-5.82626e-10	-1.02293	0.000189514	-5.82626e-10	-1.02316
43656196	chr22:43656196:C:G	6.8789e-26	-1.15231	-0.303211	4.10518e-05	-2.3288	-0.222724	4.11011e-05	-2.32879	-0.222793
43656309	chr22:43656309:A:G	5.67248e-26	-0.431255	-1.2171	1.86364e-05	-2.1669	-1.17434	1.86584e-05	-2.16689	-1.17443
43656344	chr22:43656344:T:C	9.00108e-26	-5.82626e-10	-1.18664	0.000168408	-5.82626e-10	-1.13997	0.000168623	-5.82626e-10	-1.13995
43656544	chr22:43656544:A:G	8.57002e-26	-5.82626e-10	-1.23571	0.000156416	-5.82626e-10	-1.21384	0.000156608	-5.82626e-10	-1.21388
43656793	chr22:43656793:C:T	8.82013e-26	-5.82626e-10	-1.20694	0.000161568	-5.82626e-10	-1.18143	0.000161766	-5.82626e-10	-1.18147
43656883	chr22:43656883:G:A	6.18584e-26	-0.292361	-1.26936	1.75584e-05	-2.12416	-1.27667	1.75807e-05	-2.12415	-1.27666
43656898	chr22:43656898:A:C	4.17748e-25	-5.82626e-10	0.348312	0.000691023	-5.82626e-10	0.271816	0.000692171	-5.82626e-10	0.272212
43656966	chr22:43656966:A:G	7.76207e-26	-2.21163	0.876902	0.000107057	-2.1756	0.582604	0.000107264	-2.17559	0.58326
43657135	chr22:43657135:C:A	1.17364e-25	-1.0822	0.16092	7.80242e-05	-2.31853	0.409194	7.80867e-05	-2.31853	0.408726
43657186	chr22:43657186:T:C	1.19707e-26	-1.93071	-1.27339	6.4345e-05	-0.827282	-1.27482	6.44379e-05	-0.827105	-1.27481
43658066	chr22:43658066:T:TA	8.467e-26	-5.82626e-10	-1.2478	0.000149591	-5.82626e-10	-1.25845	0.000149784	-5.82626e-10	-1.25843
43658101	chr22:43658101:G:C	7.41639e-26	-0.900038	-0.48025	3.69053e-05	-2.27177	-0.386228	3.6948e-05	-2.27177	-0.386343
43658183	chr22:43658183:G:T	9.45251e-26	-0.584902	-0.552798	3.65016e-05	-2.32793	-0.341074	3.65152e-05	-2.32794	-0.341956
43658546	chr22:43658546:C:T	1.21312e-25	-5.82626e-10	-0.888199	0.000238855	-5.82626e-10	-0.790499	0.000239099	-5.82626e-10	-0.790745
43658585	chr22:43658585:A:G	8.90997e-27	-2.31833	-1.18107	1.62614e-05	-2.26206	-1.2155	1.62822e-05	-2.26204	-1.21551
43658698	chr22:43658698:C:T	8.66953e-27	-2.31125	-1.2155	1.59852e-05	-2.25251	-1.24219	1.60057e-05	-2.25249	-1.24219
43658937	chr22:43658937:C:T	1.30966e-26	-2.32888	-0.785335	2.61573e-05	-2.34876	-0.653473	2.61879e-05	-2.34876	-0.653564
43659425	chr22:43659425:G:A	1.04495e-25	-0.465881	-0.571541	2.91416e-05	-2.29925	-0.594943	2.91695e-05	-2.29926	-0.595241
43659458	chr22:43659458:T:G	2.60237e-25	-5.82626e-10	-0.124973	0.000491801	-5.82626e-10	-0.0682831	0.000492306	-5.82626e-10	-0.0685195
43660037	chr22:43660037:G:A	1.00056e-25	-5.82626e-10	-1.08084	0.000167422	-5.82626e-10	-1.14584	0.000167667	-5.82626e-10	-1.14564
43660092	chr22:43660092:A:G	8.61364e-26	-0.528165	-0.702468	3.18119e-05	-2.26992	-0.536598	3.18387e-05	-2.26992	-0.537016
43660195	chr22:43660195:T:C	9.32898e-26	-5.82626e-10	-1.15085	0.000176268	-5.82626e-10	-1.09435	0.000176459	-5.82626e-10	-1.09453
43660236	chr22:43660236:G:A	1.32463e-25	-5.82626e-10	-0.80026	0.000225575	-5.82626e-10	-0.847705	0.000225881	-5.82626e-10	-0.847613
43660361	chr22:43660361:G:A	1.69983e-25	-0.727599	0.176731	7.32826e-05	-2.35145	0.379418	7.33169e-05	-2.35146	0.378629
43660398	chr22:43660398:A:G	7.74137e-26	-1.06963	-0.267768	4.33689e-05	-2.31071	-0.185904	4.3421e-05	-2.3107	-0.185972
43660490	chr22:43660490:T:C	6.74488e-26	-1.14835	-0.326849	4.00839e-05	-2.32735	-0.248031	4.0132e-05	-2.32735	-0.248098
43660511	chr22:43660511:T:C	8.93665e-26	-5.82626e-10	-1.19382	0.000163431	-5.82626e-10	-1.16996	0.000163634	-5.82626e-10	-1.16999
43660823	chr22:43660823:A:G	1.43858e-25	-0.713737	-0.00400187	5.425e-05	-2.29812	0.025366	5.43224e-05	-2.29812	0.0254378
43661103	chr22:43661103:G:A	8.24112e-26	-2.23922	0.964377	0.000111967	-2.21278	0.664629	0.000112185	-2.21277	0.665295
43661434	chr22:43661434:A:G	9.81439e-26	-5.82626e-10	-1.10013	0.000177155	-5.82626e-10	-1.08934	0.000177371	-5.82626e-10	-1.08937
43661501	chr22:43661501:G:A	7.39773e-26	-2.23157	0.848767	0.000102054	-2.19869	0.557833	0.00010225	-2.19868	0.558476
43662477	chr22:43662477:T:C	1.71166e-25	-5.82626e-10	-0.543935	0.00028809	-5.82626e-10	-0.603084	0.00028849	-5.82626e-10	-0.60296
43662531	chr22:43662531:C:T	8.98411e-26	-5.82626e-10	-1.18852	0.000168239	-5.82626e-10	-1.14097	0.000168452	-5.82626e-10	-1.14097
43662768	chr22:43662768:C:G	1.19971e-26	-2.34178	-0.86012	2.619e-05	-2.30491	-0.696066	2.62082e-05	-2.30489	-0.696659
43662797	chr22:43662797:T:C	1.32083e-25	-0.125859	-0.677278	3.26774e-05	-2.12664	-0.653031	3.27187e-05	-2.12665	-0.65303
43662833	chr22:43662833:C:T	9.66927e-26	-5.82626e-10	-1.11503	0.000174446	-5.82626e-10	-1.10474	0.00017466	-5.82626e-10	-1.10478
43663179	chr22:43663179:T:C	1.23163e-25	-0.426486	-0.446569	4.38115e-05	-2.24359	-0.242876	4.38435e-05	-2.24359	-0.243406
43663224	chr22:43663224:C:T	3.34566e-26	-2.17632	-2.96855e-10	5.81354e-05	-2.20358	-2.96855e-10	5.82091e-05	-2.20358	-2.96855e-10
43663500	chr22:43663500:A:C	8.49891e-26	-5.82626e-10	-1.24404	0.000155343	-5.82626e-10	-1.22072	0.000155537	-5.82626e-10	-1.22074
43663884	chr22:43663884:G:A	8.27717e-26	-5.82626e-10	-1.27048	0.000152696	-5.82626e-10	-1.23791	0.000152882	-5.82626e-10	-1.23795
43663938	chr22:43663938:T:A	1.25343e-25	-5.82626e-10	-0.855514	0.000238305	-5.82626e-10	-0.792806	0.000238569	-5.82626e-10	-0.792963
43664516	chr22:43664516:A:G	6.8261e-26	-1.09914	-0.364085	3.8882e-05	-2.31791	-0.287912	3.89288e-05	-2.31791	-0.287978
43664619	chr22:43664619:G:C	1.14157e-25	-5.82626e-10	-0.948989	0.00021657	-5.82626e-10	-0.888442	0.000216824	-5.82626e-10	-0.888535
43664841	chr22:43664841:T:C	7.29442e-26	-1.0336	-0.363267	3.94985e-05	-2.30335	-0.286748	3.95461e-05	-2.30334	-0.286812
43665129	chr22:43665129:G:T	9.68093e-26	-0.364875	-0.748948	3.00404e-05	-2.29171	-0.572107	3.00549e-05	-2.29172	-0.572879
43665156	chr22:43665156:C:T	1.61136e-25	-5.82626e-10	-0.604319	0.000288157	-5.82626e-10	-0.602851	0.000288572	-5.82626e-10	-0.602677
43665789	chr22:43665789:CTTCT:C	2.08312e-25	-5.82626e-10	-0.347531	0.000343253	-5.82626e-10	-0.427891	0.000343817	-5.82626e-10	-0.427512
43666021	chr22:43666021:C:T	9.0033e-26	-5.82626e-10	-1.18639	0.000159271	-5.82626e-10	-1.19575	0.000159481	-5.82626e-10	-1.1957
43666149	chr22:43666149:C:A	8.22567e-26	-5.82626e-10	-1.27672	0.000148364	-5.82626e-10	-1.26669	0.000148548	-5.82626e-10	-1.26671
43666459	chr22:43666459:A:G	1.18595e-26	-1.93662	-1.27682	6.23747e-05	-0.856584	-1.27661	6.24644e-05	-0.856409	-1.27661
43666959	chr22:43666959:A:G	2.89649e-26	-2.32048	-2.96855e-10	4.90244e-05	-2.37404	-2.96855e-10	4.90864e-05	-2.37404	-2.96855e-10
43667043	chr22:43667043:T:C	9.082e-26	-5.82626e-10	-1.17769	0.000160566	-5.82626e-10	-1.18765	0.000160778	-5.82626e-10	-1.18759
43667058	chr22:43667058:G:A	2.57407e-26	-2.29941	-0.139083	4.61005e-05	-2.21633	-0.219209	4.61596e-05	-2.2163	-0.219214
43667525	chr22:43667525:G:T	8.76706e-26	-5.82626e-10	-1.21298	0.000150152	-5.82626e-10	-1.25471	0.000150337	-5.82626e-10	-1.25474
43667735	chr22:43667735:C:T	4.03612e-26	-2.35435	0.365653	5.71197e-05	-2.33636	0.115151	5.72245e-05	-2.33635	0.115715
43668303	chr22:43668303:T:C	2.34642e-25	-5.82626e-10	-0.228506	0.000416266	-5.82626e-10	-0.235033	0.000416902	-5.82626e-10	-0.23477
43668784	chr22:43668784:A:G	8.25124e-26	-5.82626e-10	-1.27362	0.00015139	-5.82626e-10	-1.2465	0.000151576	-5.82626e-10	-1.24653
43669146	chr22:43669146:T:A	2.75035e-26	-2.37225	-2.96855e-10	5.04465e-05	-2.34544	-2.96855e-10	5.05106e-05	-2.34544	-2.96855e-10
43669237	chr22:43669237:A:C	3.46181e-26	-2.14219	-2.96855e-10	5.27363e-05	-2.30105	-2.96855e-10	5.28025e-05	-2.30106	-2.96855e-10
43669271	chr22:43669271:A:G	8.26685e-26	-5.82626e-10	-1.27173	0.00015219	-5.82626e-10	-1.24123	0.000152376	-5.82626e-10	-1.24127
43669460	chr22:43669460:C:T	8.28247e-26	-5.82626e-10	-1.26984	0.000152934	-5.82626e-10	-1.23635	0.000153121	-5.82626e-10	-1.2364
43669646	chr22:43669646:T:C	1.26398e-26	-1.87318	-1.27654	7.23401e-05	-0.709197	-1.27578	7.24447e-05	-0.709013	-1.27578
43669861	chr22:43669861:G:A	4.06041e-26	-1.26831	-0.714387	2.52105e-05	-2.35905	-0.680049	2.52395e-05	-2.35905	-0.68016
43669890	chr22:43669890:C:T	1.0544e-26	-2.33102	-0.999995	2.06386e-05	-2.35342	-0.885769	2.06632e-05	-2.35343	-0.885839
43669984	chr22:43669984:G:A	2.39448e-25	-5.82626e-10	-0.208228	0.0004641	-5.82626e-10	-0.126258	0.000464638	-5.82626e-10	-0.126362
43670231	chr22:43670231:G:A	9.64272e-26	-5.82626e-10	-1.11778	0.000176774	-5.82626e-10	-1.09149	0.00017699	-5.82626e-10	-1.09153
43670643	chr22:43670643:C:T	8.76841e-26	-5.82626e-10	-1.21283	0.000155551	-5.82626e-10	-1.21938	0.000155738	-5.82626e-10	-1.21944
43670667	chr22:43670667:C:T	4.33188e-26	-0.844856	-1.07312	1.98853e-05	-2.25394	-1.02243	1.9909e-05	-2.25394	-1.02251
43670680	chr22:43670680:G:A	1.20022e-25	-5.82626e-10	-0.898887	0.000219591	-5.82626e-10	-0.87459	0.000219856	-5.82626e-10	-0.874648
43670920	chr22:43670920:T:C	9.35767e-26	-5.82626e-10	-1.14778	0.000179806	-5.82626e-10	-1.07448	0.000180001	-5.82626e-10	-1.07466
43671085	chr22:43671085:G:T	1.46855e-25	-5.82626e-10	-0.697117	0.000260659	-5.82626e-10	-0.703145	0.000260976	-5.82626e-10	-0.703191
43671370	chr22:43671370:T:C	8.33096e-26	-5.82626e-10	-1.264	0.000154895	-5.82626e-10	-1.22361	0.000155084	-5.82626e-10	-1.22366
43671581	chr22:43671581:A:G	8.33707e-26	-5.82626e-10	-1.26327	0.000155127	-5.82626e-10	-1.22211	0.000155316	-5.82626e-10	-1.22216
43671991	chr22:43671991:G:A	1.31404e-25	-5.82626e-10	-0.808292	0.000210961	-5.82626e-10	-0.914684	0.000211245	-5.82626e-10	-0.9146
43672313	chr22:43672313:G:A	2.82498e-26	-2.34548	-2.96855e-10	4.99655e-05	-2.35502	-2.96855e-10	5.00289e-05	-2.35502	-2.96855e-10
43672637	chr22:43672637:G:C	1.15273e-25	-5.82626e-10	-0.939261	0.000223393	-5.82626e-10	-0.857425	0.000223681	-5.82626e-10	-0.857399
43673175	chr22:43673175:C:T	9.38945e-26	-0.0290382	-1.11536	2.3106e-05	-2.13227	-0.993996	2.31264e-05	-2.13227	-0.99437
43673412	chr22:43673412:C:T	8.47886e-27	-2.27232	-1.27667	1.39541e-05	-2.36143	-1.26915	1.39719e-05	-2.36142	-1.26915
43673453	chr22:43673453:A:C	1.32753e-25	-5.82626e-10	-0.798074	0.00026098	-5.82626e-10	-0.701915	0.000261318	-5.82626e-10	-0.701884
43673673	chr22:43673673:G:A	1.17887e-25	-5.82626e-10	-0.916836	0.000209388	-5.82626e-10	-0.922169	0.000209631	-5.82626e-10	-0.922272
43673729	chr22:43673729:G:A	7.9967e-27	-2.36493	-1.24261	1.43078e-05	-2.37585	-1.2297	1.43258e-05	-2.37585	-1.22971
43673924	chr22:43673924:G:A	2.78004e-26	-2.36152	-2.96855e-10	5.89825e-05	-2.18912	-2.96855e-10	5.90579e-05	-2.1891	-2.96855e-10
43674094	chr22:43674094:C:T	1.22627e-25	-5.82626e-10	-0.877419	0.000224969	-5.82626e-10	-0.850397	0.000225239	-5.82626e-10	-0.850458
43674101	chr22:43674101:A:G	9.6561e-27	-2.37621	-1.04277	1.62244e-05	-2.37599	-1.10385	1.62486e-05	-2.37599	-1.10362
43674411	chr22:43674411:A:G	1.39904e-26	-2.12564	-0.922549	2.94999e-05	-1.99162	-0.890347	2.95321e-05	-1.99159	-0.890556
43674713	chr22:43674713:T:C	1.10752e-25	-5.82626e-10	-0.979276	0.000202205	-5.82626e-10	-0.957078	0.000202449	-5.82626e-10	-0.95713
43674758	chr22:43674758:G:A	8.3986e-26	-5.82626e-10	-1.25592	0.000157283	-5.82626e-10	-1.20831	0.000157473	-5.82626e-10	-1.20836
43674888	chr22:43674888:T:C	4.02019e-26	-0.831764	-1.16089	1.80373e-05	-2.24895	-1.12497	1.80593e-05	-2.24894	-1.12502
43675282	chr22:43675282:AATT:A	8.91992e-26	-5.82626e-10	-1.19569	0.000171975	-5.82626e-10	-1.11901	0.000172181	-5.82626e-10	-1.11908
43675465	chr22:43675465:TATATA:T	9.26073e-26	-5.82626e-10	-1.1582	0.0001693	-5.82626e-10	-1.13469	0.000169506	-5.82626e-10	-1.13473
43675514	chr22:43675514:AG:A	1.32085e-26	-2.22998	-0.875726	2.1282e-05	-2.37536	-0.833133	2.13005e-05	-2.37536	-0.83353
43675538	chr22:43675538:T:G	9.31828e-27	-2.20225	-1.25234	1.45689e-05	-2.37557	-1.2119	1.45876e-05	-2.37556	-1.21188
43675762	chr22:43675762:A:C	1.06495e-25	-5.82626e-10	-1.01847	0.00019415	-5.82626e-10	-0.997729	0.000194384	-5.82626e-10	-0.997783
43675805	chr22:43675805:C:A	8.24704e-26	-5.82626e-10	-1.27413	0.000151147	-5.82626e-10	-1.2481	0.000151333	-5.82626e-10	-1.24814
43676174	chr22:43676174:T:C	1.11439e-25	-5.82626e-10	-0.973085	0.000203514	-5.82626e-10	-0.950621	0.000203759	-5.82626e-10	-0.950681
43676273	chr22:43676273:C:T	1.77142e-25	-0.631365	0.12175	8.82343e-05	-2.34503	0.55867	8.82149e-05	-2.34504	0.557194
43676294	chr22:43676294:A:G	2.64082e-26	-1.27388	-1.13901	1.65854e-05	-2.3548	-1.10303	1.66057e-05	-2.3548	-1.10308
43676437	chr22:43676437:AG:A	1.05507e-25	-5.82626e-10	-1.02779	0.000192874	-5.82626e-10	-1.00432	0.000193104	-5.82626e-10	-1.00439
43676735	chr22:43676735:G:A	1.03038e-26	-2.10586	-1.24819	1.53334e-05	-2.30508	-1.23124	1.53514e-05	-2.30507	-1.23134
43676913	chr22:43676913:T:C	1.04488e-25	-5.82626e-10	-1.03749	0.000190441	-5.82626e-10	-1.01701	0.000190671	-5.82626e-10	-1.01707
43677063	chr22:43677063:C:A	2.91537e-26	-1.17752	-1.13646	1.70032e-05	-2.33844	-1.09452	1.70237e-05	-2.33843	-1.09458
43677141	chr22:43677141:A:C	8.25459e-26	-5.82626e-10	-1.27321	0.00015169	-5.82626e-10	-1.24452	0.000151889	-5.82626e-10	-1.24447
43677205	chr22:43677205:T:C	1.00626e-25	-5.82626e-10	-1.07515	0.000185393	-5.82626e-10	-1.04388	0.000185616	-5.82626e-10	-1.04394
43677374	chr22:43677374:G:A	2.82011e-26	-2.3472	-2.96855e-10	4.89127e-05	-2.37632	-2.96855e-10	4.89745e-05	-2.37632	-2.96855e-10
43677483	chr22:43677483:T:C	3.01546e-26	-2.35288	0.0726497	4.37856e-05	-2.33407	-0.152986	4.38628e-05	-2.33406	-0.152492
43678386	chr22:43678386:T:C	1.8633e-25	-5.82626e-10	-0.459049	0.000318407	-5.82626e-10	-0.503029	0.000318865	-5.82626e-10	-0.502851
43678819	chr22:43678819:T:C	3.51208e-26	-1.08475	-1.04302	1.92055e-05	-2.32091	-0.990251	1.92283e-05	-2.3209	-0.99033
43678830	chr22:43678830:C:T	3.2302e-26	-2.36709	0.155652	4.61456e-05	-2.35659	-0.0779647	4.62272e-05	-2.35659	-0.0774645
43679054	chr22:43679054:A:C	8.69101e-26	-5.82626e-10	-1.22169	0.00016005	-5.82626e-10	-1.19087	0.000160241	-5.82626e-10	-1.19094
43680254	chr22:43680254:T:G	5.52098e-26	-0.400433	-1.27499	1.56841e-05	-2.244	-1.26971	1.57035e-05	-2.24401	-1.26973
43680535	chr22:43680535:G:A	1.90515e-26	-2.34783	-0.39159	3.7756e-05	-2.36724	-0.267969	3.78049e-05	-2.36725	-0.267936
43681256	chr22:43681256:A:T	8.27639e-26	-5.82626e-10	-1.27057	0.000152643	-5.82626e-10	-1.23826	0.00015283	-5.82626e-10	-1.2383
43682129	chr22:43682129:C:T	1.15126e-25	-5.82626e-10	-0.940539	0.00028351	-5.82626e-10	-0.61911	0.000283876	-5.82626e-10	-0.619083
43682627	chr22:43682627:A:C	1.28736e-26	-2.29173	-0.839666	2.22128e-05	-2.34564	-0.820044	2.22421e-05	-2.34565	-0.819985
43682752	chr22:43682752:A:T	1.01247e-25	-5.82626e-10	-1.069	0.000184261	-5.82626e-10	-1.05001	0.000184485	-5.82626e-10	-1.05005
43682992	chr22:43682992:C:T	8.62926e-27	-2.32233	-1.20907	1.50932e-05	-2.36173	-1.19038	1.5112e-05	-2.36173	-1.1904
43683188	chr22:43683188:C:T	1.20976e-26	-1.94399	-1.24957	1.42138e-05	-2.37626	-1.23589	1.42324e-05	-2.37626	-1.23584
43683278	chr22:43683278:T:A	9.4686e-26	-5.82626e-10	-1.136	0.000171851	-5.82626e-10	-1.11973	0.000172062	-5.82626e-10	-1.11977
43683558	chr22:43683558:A:T	1.25673e-26	-2.13901	-1.01645	2.18731e-05	-2.23234	-0.948756	2.18988e-05	-2.2323	-0.948888
43683677	chr22:43683677:G:A	1.80618e-26	-2.06717	-0.725604	2.97379e-05	-2.27346	-0.600471	2.97581e-05	-2.27345	-0.601074
43683765	chr22:43683765:T:C	1.10308e-26	-2.24788	-1.03799	2.42969e-05	-2.16672	-0.90929	2.43172e-05	-2.16667	-0.909765
43683800	chr22:43683800:G:A	1.13296e-26	-2.36238	-0.896768	2.25291e-05	-2.37423	-0.777323	2.25558e-05	-2.37423	-0.777403
43683848	chr22:43683848:A:C	1.87246e-25	-5.82626e-10	-0.454143	0.0003188	-5.82626e-10	-0.501793	0.000319259	-5.82626e-10	-0.501617
43685052	chr22:43685052:C:T	1.01581e-26	-2.22847	-1.13983	1.91431e-05	-2.13225	-1.18217	1.91678e-05	-2.13222	-1.18217
43685550	chr22:43685550:A:G	3.95096e-26	-1.01806	-0.991958	2.06837e-05	-2.30551	-0.931501	2.07079e-05	-2.30551	-0.931597
43686449	chr22:43686449:T:C	3.5106e-26	-2.12819	-2.96855e-10	5.93612e-05	-2.18272	-2.96855e-10	5.94369e-05	-2.18271	-2.96855e-10
43686567	chr22:43686567:A:G	8.32536e-26	-5.82626e-10	-1.26467	0.000154635	-5.82626e-10	-1.22529	0.000154823	-5.82626e-10	-1.22534
43686574	chr22:43686574:A:C	1.26751e-25	0.370846	-1.21518	0.000103524	-0.457348	-1.1692	0.000103664	-0.457023	-1.16944
43686776	chr22:43686776:G:A	5.39248e-25	-5.82626e-10	0.60361	0.00106032	-5.82626e-10	0.699967	0.00106168	-5.82626e-10	0.699986
43686928	chr22:43686928:T:A	5.09249e-26	-0.699142	-1.05707	2.13046e-05	-2.21328	-0.99416	2.13293e-05	-2.21327	-0.994273
43687122	chr22:43687122:T:C	3.14633e-26	-2.23774	-2.96855e-10	5.75309e-05	-2.21403	-2.96855e-10	5.76049e-05	-2.21401	-2.96855e-10
43687363	chr22:43687363:T:G	8.23195e-26	-5.82626e-10	-1.27596	0.000148974	-5.82626e-10	-1.26259	0.000149158	-5.82626e-10	-1.26261
43687562	chr22:43687562:T:C	6.33982e-26	-0.875	-0.662129	3.07979e-05	-2.26227	-0.576646	3.08345e-05	-2.26226	-0.576727
43687791	chr22:43687791:C:T	1.0297e-26	-2.2115	-1.14322	1.95831e-05	-2.1073	-1.18439	1.96084e-05	-2.10727	-1.18439
43688364	chr22:43688364:C:T	2.80075e-26	-2.33963	-0.0144587	5.65845e-05	-2.36191	0.131291	5.6658e-05	-2.36192	0.131329
43688701	chr22:43688701:G:T	2.04254e-25	-5.82626e-10	-0.367201	0.000366333	-5.82626e-10	-0.362815	0.000366862	-5.82626e-10	-0.362636
43689699	chr22:43689699:C:T	1.13737e-25	-0.166105	-0.786574	3.03218e-05	-2.24226	-0.612237	3.03369e-05	-2.24227	-0.612988
43690040	chr22:43690040:A:C	8.32545e-26	-5.82626e-10	-1.26466	0.000154707	-5.82626e-10	-1.22482	0.000154896	-5.82626e-10	-1.22487
43690647	chr22:43690647:G:T	9.02379e-26	-5.82626e-10	-1.18412	0.000159558	-5.82626e-10	-1.19395	0.000159769	-5.82626e-10	-1.19389
43690667	chr22:43690667:C:G	5.54051e-25	-5.82626e-10	0.630691	0.000908679	-5.82626e-10	0.545634	0.000910217	-5.82626e-10	0.546063
43690869	chr22:43690869:T:C	1.22225e-25	0.367874	-1.24858	2.04381e-05	-1.98474	-1.26421	2.04645e-05	-1.98475	-1.26418
43691022	chr22:43691022:A:G	2.26744e-25	-5.82626e-10	-0.262744	0.000406601	-5.82626e-10	-0.258526	0.000407191	-5.82626e-10	-0.258339
43691389	chr22:43691389:G:A	8.54648e-26	-5.82626e-10	-1.23846	0.000151671	-5.82626e-10	-1.24464	0.000151868	-5.82626e-10	-1.24461
43691394	chr22:43691394:G:A	8.80152e-27	-2.23569	-1.27595	1.37764e-05	-2.37175	-1.27165	1.37939e-05	-2.37174	-1.27165
43691895	chr22:43691895:C:G	3.62272e-26	-2.09676	-2.96855e-10	7.24068e-05	-1.98406	-2.96855e-10	7.25009e-05	-1.98402	-2.96855e-10
43692046	chr22:43692046:G:C	1.07161e-25	-5.82626e-10	-1.01224	0.000195399	-5.82626e-10	-0.991317	0.000195635	-5.82626e-10	-0.991369
43692110	chr22:43692110:CAAA:C	3.03176e-26	-2.36512	0.0902876	4.35724e-05	-2.35401	-0.137923	4.365e-05	-2.35401	-0.137411
43693387	chr22:43693387:T:C	4.85685e-26	-0.786149	-1.01744	2.15145e-05	-2.23851	-0.959121	2.15398e-05	-2.2385	-0.959213
43693460	chr22:43693460:G:A	2.97412e-26	-2.29403	-2.96855e-10	8.12847e-05	-1.8684	-2.96855e-10	8.13892e-05	-1.86838	-2.96855e-10
43693777	chr22:43693777:G:A	2.9214e-25	-5.82626e-10	-0.00933161	0.000475328	-5.82626e-10	-0.102354	0.000475727	-5.82626e-10	-0.102776
43694043	chr22:43694043:G:C	8.43625e-26	-5.82626e-10	-1.25144	0.000152452	-5.82626e-10	-1.23951	0.000152641	-5.82626e-10	-1.23953
43695035	chr22:43695035:G:A	8.36561e-26	-5.82626e-10	-1.25985	0.000156105	-5.82626e-10	-1.21583	0.000156295	-5.82626e-10	-1.21588
43695852	chr22:43695852:T:A	8.23923e-26	-5.82626e-10	-1.27507	0.000149418	-5.82626e-10	-1.25961	0.000149602	-5.82626e-10	-1.25964
43696018	chr22:43696018:A:G	3.74059e-26	-2.34858	0.283838	6.40948e-05	-2.32748	0.221487	6.41826e-05	-2.32748	0.221587
43696229	chr22:43696229:A:T	8.69651e-27	-2.24799	-1.27565	1.39863e-05	-2.3697	-1.25858	1.40041e-05	-2.36969	-1.25858
43696289	chr22:43696289:A:AC	9.89062e-26	0.0798299	-1.17222	2.10842e-05	-2.0021	-1.21574	2.11128e-05	-2.00209	-1.21565
43696316	chr22:43696316:G:A	3.89972e-26	-0.906377	-1.1167	1.854e-05	-2.27171	-1.07472	1.85624e-05	-2.2717	-1.07478
43696516	chr22:43696516:G:A	8.72241e-26	-0.0278736	-1.19021	1.99854e-05	-2.04236	-1.229	2.00123e-05	-2.04235	-1.22892
43696803	chr22:43696803:G:A	3.96775e-26	-2.00578	-2.96855e-10	8.37669e-05	-1.83832	-2.96855e-10	8.38714e-05	-1.83834	-2.96855e-10
43696920	chr22:43696920:A:G	3.0642e-26	-2.26419	-2.96855e-10	7.39769e-05	-1.96261	-2.96855e-10	7.4072e-05	-1.96258	-2.96855e-10
43697040	chr22:43697040:A:C	8.32673e-26	-5.82626e-10	-1.26451	0.000154745	-5.82626e-10	-1.22458	0.000154934	-5.82626e-10	-1.22462
43697598	chr22:43697598:G:T	8.52572e-26	-5.82626e-10	-1.24089	0.00015148	-5.82626e-10	-1.24591	0.000151665	-5.82626e-10	-1.24595
43698208	chr22:43698208:G:A	3.81666e-26	-2.04808	0.00347434	0.000148608	-1.17376	-0.0912787	0.000148941	-1.17363	-0.0904354
43698681	chr22:43698681:C:T	2.74024e-26	-2.37594	-2.96855e-10	5.34092e-05	-2.28838	-2.96855e-10	5.34772e-05	-2.28837	-2.96855e-10
43699089	chr22:43699089:G:A	1.26625e-25	0.349033	-1.19437	2.38581e-05	-1.99216	-1.10208	2.38811e-05	-1.99216	-1.10237
43699257	chr22:43699257:G:T	3.05825e-26	-2.36981	0.103667	4.36515e-05	-2.36176	-0.128364	4.37297e-05	-2.36175	-0.12784
43699323	chr22:43699323:T:C	8.36295e-26	-5.82626e-10	-1.26017	0.000156067	-5.82626e-10	-1.21607	0.000156256	-5.82626e-10	-1.21612
43699782	chr22:43699782:A:T	6.04935e-26	-0.729701	-0.854329	2.6009e-05	-2.21675	-0.791165	2.60406e-05	-2.21674	-0.791224
43700204	chr22:43700204:T:G	1.36047e-25	-5.82626e-10	-0.773564	0.000270908	-5.82626e-10	-0.66458	0.000271176	-5.82626e-10	-0.664854
43700312	chr22:43700312:ATC:A	2.93044e-26	-2.37592	0.0670911	4.18683e-05	-2.37272	-0.159111	4.19426e-05	-2.37272	-0.158601
43700802	chr22:43700802:T:C	1.2822e-25	-0.105523	-0.727292	3.29276e-05	-2.23006	-0.541987	3.29426e-05	-2.23007	-0.54278
43701461	chr22:43701461:G:A	1.30793e-26	-2.21835	-0.89719	2.23871e-05	-2.29571	-0.862162	2.24154e-05	-2.29572	-0.862152
43701672	chr22:43701672:T:C	1.05437e-25	-5.82626e-10	-1.02845	0.00020595	-5.82626e-10	-0.938723	0.000206162	-5.82626e-10	-0.938956
43702340	chr22:43702340:A:G	2.64903e-25	-5.82626e-10	-0.1072	0.000432272	-5.82626e-10	-0.197304	0.000432643	-5.82626e-10	-0.197709
43703103	chr22:43703103:C:G	2.54489e-26	-2.03614	-0.413756	5.93661e-05	-1.72217	-0.460467	5.94464e-05	-1.7221	-0.460443
43703495	chr22:43703495:A:G	1.0196e-26	-2.26159	-1.10298	1.76e-05	-2.32612	-1.07234	1.76215e-05	-2.32613	-1.07237
43703511	chr22:43703511:A:G	8.4373e-26	-5.82626e-10	-1.25132	0.000152424	-5.82626e-10	-1.23969	0.000152612	-5.82626e-10	-1.23972
43703579	chr22:43703579:GAATA:G	1.41955e-26	-2.30998	-0.723661	2.8249e-05	-2.34152	-0.58378	2.82817e-05	-2.34152	-0.583883
43703608	chr22:43703608:T:A	9.47626e-26	-5.82626e-10	-1.13519	0.000195997	-5.82626e-10	-0.988259	0.00019626	-5.82626e-10	-0.988178
43703809	chr22:43703809:C:G	2.70547e-25	-5.82626e-10	-0.0861204	0.000543486	-5.82626e-10	0.0316453	0.000544236	-5.82626e-10	0.0317623
43704311	chr22:43704311:C:T	1.04416e-26	-2.27446	-1.06631	1.81695e-05	-2.33337	-1.03325	1.81917e-05	-2.33337	-1.03328
43705261	chr22:43705261:T:C	1.52487e-25	0.579078	-1.23856	2.43664e-05	-1.90304	-1.17011	2.43915e-05	-1.90304	-1.17034
43705470	chr22:43705470:T:C	1.31796e-25	-5.82626e-10	-0.805314	0.000261109	-5.82626e-10	-0.701418	0.000261368	-5.82626e-10	-0.701691
43705531	chr22:43705531:T:C	1.3924e-26	-2.2775	-0.775452	2.41521e-05	-2.33539	-0.746601	2.41835e-05	-2.33539	-0.746556
43705731	chr22:43705731:T:G	1.21886e-25	-5.82626e-10	-0.883483	0.000231477	-5.82626e-10	-0.821879	0.000231733	-5.82626e-10	-0.822033
43705913	chr22:43705913:C:T	1.21855e-25	-5.82626e-10	-0.883735	0.000231416	-5.82626e-10	-0.822142	0.000231673	-5.82626e-10	-0.822296
43705938	chr22:43705938:A:G	3.7034e-26	-2.07473	-2.96855e-10	6.93523e-05	-2.02716	-2.96855e-10	6.94443e-05	-2.0271	-2.96855e-10
43706136	chr22:43706136:A:G	1.45011e-26	-2.28039	-0.731953	2.52881e-05	-2.33744	-0.698579	2.53205e-05	-2.33745	-0.698555
43706520	chr22:43706520:T:A	2.87455e-26	-2.36559	0.0375059	4.14282e-05	-2.35569	-0.186706	4.15019e-05	-2.35568	-0.186197
43706756	chr22:43706756:C:T	1.15523e-25	-0.106102	-0.830993	2.91669e-05	-2.23445	-0.658877	2.91819e-05	-2.23446	-0.659614
43706779	chr22:43706779:C:T	1.44115e-26	-2.29069	-0.727842	2.52288e-05	-2.34411	-0.694262	2.52611e-05	-2.34412	-0.694239
43706794	chr22:43706794:A:G	9.6781e-26	-5.82626e-10	-1.11411	0.000162033	-5.82626e-10	-1.17856	0.000162228	-5.82626e-10	-1.17862
43707995	chr22:43707995:C:T	4.52429e-26	-1.87452	-2.96855e-10	5.77751e-05	-2.2098	-2.96855e-10	5.78504e-05	-2.20976	-2.96855e-10
43708287	chr22:43708287:A:T	6.44646e-26	-0.448321	-1.07213	2.25116e-05	-2.12642	-1.0259	2.25388e-05	-2.12641	-1.02597
43708320	chr22:43708320:C:T	1.24653e-25	-5.82626e-10	-0.861035	0.000245826	-5.82626e-10	-0.761733	0.000246073	-5.82626e-10	-0.761991
43708776	chr22:43708776:AG:A	2.74715e-26	-2.35757	-0.0158497	3.98799e-05	-2.34515	-0.235334	3.99504e-05	-2.34515	-0.234836
43709297	chr22:43709297:G:A	4.6808e-26	-1.84051	-2.96855e-10	0.000124036	-1.44579	-2.96855e-10	0.000124202	-1.44571	-2.96855e-10
43709896	chr22:43709896:T:G	1.79068e-26	-2.27399	-0.527391	3.64306e-05	-2.33006	-0.340885	3.6473e-05	-2.33007	-0.340975
43709914	chr22:43709914:T:C	1.1626e-25	-5.82626e-10	-0.930737	0.000210104	-5.82626e-10	-0.918758	0.000210351	-5.82626e-10	-0.918843
43710042	chr22:43710042:A:G	6.05909e-25	-5.82626e-10	0.720164	0.00100033	-5.82626e-10	0.64173	0.00100205	-5.82626e-10	0.642181
43710219	chr22:43710219:G:T	1.10765e-25	-5.82626e-10	-0.979153	0.000215534	-5.82626e-10	-0.893237	0.000215759	-5.82626e-10	-0.893457
43710581	chr22:43710581:C:T	6.19791e-26	-0.553987	-1.00578	2.34776e-05	-2.1702	-0.940109	2.35049e-05	-2.17019	-0.94022
43710817	chr22:43710817:A:T	2.77899e-26	-2.36189	-2.96855e-10	4.96088e-05	-2.36219	-2.96855e-10	4.96716e-05	-2.36219	-2.96855e-10
43711126	chr22:43711126:TAACTC:T	2.73166e-26	-2.37449	-0.00458366	3.93062e-05	-2.3694	-0.225575	3.93753e-05	-2.3694	-0.225083
43711591	chr22:43711591:G:A	1.60921e-25	-5.82626e-10	-0.605654	0.000286667	-5.82626e-10	-0.608037	0.000287084	-5.82626e-10	-0.607847
43711779	chr22:43711779:T:C	8.78803e-26	-5.82626e-10	-1.21059	0.000155555	-5.82626e-10	-1.21936	0.000155759	-5.82626e-10	-1.21931
43711789	chr22:43711789:C:T	1.20799e-26	-2.02111	-1.17391	2.41794e-05	-1.87122	-1.20964	2.42109e-05	-1.87118	-1.20964
43711861	chr22:43711861:A:T	1.22091e-26	-2.03769	-1.14669	2.42264e-05	-1.89158	-1.18733	2.4258e-05	-1.89154	-1.18733
43712117	chr22:43712117:C:T	1.93055e-26	-2.22691	-0.499262	3.87299e-05	-2.2982	-0.311542	3.87749e-05	-2.29821	-0.311635
43712161	chr22:43712161:C:T	1.60178e-25	-5.82626e-10	-0.610278	0.00032365	-5.82626e-10	-0.486696	0.000323974	-5.82626e-10	-0.486958
43712197	chr22:43712197:A:G	1.4183e-26	-2.27	-0.764521	2.45408e-05	-2.33228	-0.733741	2.45721e-05	-2.33229	-0.73372
43712338	chr22:43712338:A:AT	1.49653e-26	-2.2335	-0.747333	2.56034e-05	-2.30838	-0.715254	2.56361e-05	-2.30839	-0.715231
43712501	chr22:43712501:T:C	2.79106e-26	-1.98393	-0.373625	6.66962e-05	-1.64496	-0.42125	6.67871e-05	-1.64489	-0.421218
43712715	chr22:43712715:T:G	1.23727e-26	-2.31533	-0.855745	2.42118e-05	-2.34762	-0.731896	2.424e-05	-2.34763	-0.731992
43712818	chr22:43712818:G:A	2.2001e-25	-5.82626e-10	-0.292894	0.000361935	-5.82626e-10	-0.374893	0.000362259	-5.82626e-10	-0.37526
43712896	chr22:43712896:A:G	8.96815e-26	-5.82626e-10	-1.1903	0.000167693	-5.82626e-10	-1.14422	0.000167907	-5.82626e-10	-1.14421
43713192	chr22:43713192:C:T	1.43039e-26	-2.23961	-0.786425	2.44634e-05	-2.31275	-0.756428	2.44946e-05	-2.31276	-0.756408
43713327	chr22:43713327:T:C	8.28325e-26	-5.82626e-10	-1.26974	0.000148901	-5.82626e-10	-1.26308	0.000149086	-5.82626e-10	-1.26309
43714352	chr22:43714352:G:T	2.88767e-25	-5.82626e-10	-0.0209442	0.000476522	-5.82626e-10	-0.0998439	0.000477206	-5.82626e-10	-0.0996714
43714395	chr22:43714395:T:C	2.1831e-25	-5.82626e-10	-0.300652	0.000369474	-5.82626e-10	-0.354279	0.000370009	-5.82626e-10	-0.354092
43714561	chr22:43714561:A:G	3.64381e-25	-5.82626e-10	0.211635	0.000675238	-5.82626e-10	0.248707	0.000676045	-5.82626e-10	0.248639
43714599	chr22:43714599:C:T	1.34259e-26	-2.26878	-0.820605	2.31932e-05	-2.33116	-0.791342	2.32228e-05	-2.33117	-0.791319
43714636	chr22:43714636:A:G	2.57796e-26	-2.27749	-0.159495	5.04898e-05	-2.32163	-0.0229579	5.05544e-05	-2.32163	-0.0229386
43715143	chr22:43715143:A:T	7.91202e-26	-1.3156	-2.96855e-10	0.000228935	-0.83292	-2.96855e-10	0.000229226	-0.832911	-2.96855e-10
43715231	chr22:43715231:A:G	2.6035e-26	-2.29528	-0.131849	5.11687e-05	-2.33458	0.00335457	5.12342e-05	-2.33459	0.0033744
43715305	chr22:43715305:C:T	1.88239e-25	-5.82626e-10	-0.448851	0.000318747	-5.82626e-10	-0.501961	0.000319182	-5.82626e-10	-0.501858
43715360	chr22:43715360:A:T	4.21385e-26	-0.968811	-0.976794	2.20785e-05	-2.25064	-0.921114	2.21044e-05	-2.25063	-0.921212
43715553	chr22:43715553:G:C	1.13542e-26	-2.1273	-1.12968	2.19764e-05	-2.0036	-1.17279	2.20049e-05	-2.00356	-1.17279
43716510	chr22:43716510:A:C	8.6558e-25	1.07683	-2.96855e-10	0.00100666	0.648035	-2.96855e-10	0.00100811	0.648214	-2.96855e-10
43716520	chr22:43716520:T:A	1.01922e-26	-2.35376	-1.01119	1.78777e-05	-2.30422	-1.07858	1.79037e-05	-2.30421	-1.0784
43716965	chr22:43716965:C:T	2.39591e-26	-1.95796	-0.552255	4.43978e-05	-2.09588	-0.377289	4.445e-05	-2.0959	-0.377359
43717057	chr22:43717057:T:C	1.63075e-25	-5.82626e-10	-0.592352	0.000279221	-5.82626e-10	-0.634354	0.000279624	-5.82626e-10	-0.634175
43717200	chr22:43717200:T:G	1.19946e-25	-5.82626e-10	-0.899523	0.00023579	-5.82626e-10	-0.803418	0.000236029	-5.82626e-10	-0.803667
43717371	chr22:43717371:G:C	3.18659e-26	-2.22503	-2.96855e-10	5.66432e-05	-2.22959	-2.96855e-10	5.67148e-05	-2.22959	-2.96855e-10
43717933	chr22:43717933:G:A	1.18394e-26	-2.37291	-0.842226	2.48408e-05	-2.34007	-0.713799	2.48726e-05	-2.34006	-0.713791
43718462	chr22:43718462:T:C	1.51569e-26	-2.13907	-0.829039	2.52515e-05	-2.23932	-0.798157	2.52836e-05	-2.23933	-0.798136
43718476	chr22:43718476:A:C	1.09519e-25	-5.82626e-10	-0.990469	0.000199826	-5.82626e-10	-0.968911	0.000200068	-5.82626e-10	-0.968965
43718504	chr22:43718504:C:T	6.43478e-26	-0.934604	-0.58766	3.41482e-05	-2.35741	-0.378233	3.41598e-05	-2.35742	-0.379152
43718736	chr22:43718736:A:G	6.78826e-26	-0.930804	-0.537981	3.61448e-05	-2.35678	-0.322041	3.6156e-05	-2.35679	-0.322988
43718786	chr22:43718786:C:T	2.33373e-25	-5.82626e-10	-0.233929	0.000419863	-5.82626e-10	-0.22643	0.000420472	-5.82626e-10	-0.226244
43718809	chr22:43718809:A:G	3.32986e-26	-2.18105	-2.96855e-10	7.09638e-05	-2.00419	-2.96855e-10	7.10558e-05	-2.00416	-2.96855e-10
43718981	chr22:43718981:A:G	2.59198e-25	1.14783	-1.27681	7.36891e-05	-0.691165	-1.27534	7.37884e-05	-0.691063	-1.27536
43719228	chr22:43719228:C:T	1.32115e-26	-1.95006	-1.15542	2.65594e-05	-1.79249	-1.19448	2.65941e-05	-1.79245	-1.19448
43719623	chr22:43719623:T:C	9.83936e-26	-5.82626e-10	-1.09759	0.000179905	-5.82626e-10	-1.07393	0.000180117	-5.82626e-10	-1.07401
43719953	chr22:43719953:G:A	8.51898e-26	-5.82626e-10	-1.24168	0.000154322	-5.82626e-10	-1.22732	0.000154511	-5.82626e-10	-1.22735
43720135	chr22:43720135:A:G	8.48116e-26	-5.82626e-10	-1.24613	0.000159937	-5.82626e-10	-1.19158	0.000160129	-5.82626e-10	-1.19164
43720214	chr22:43720214:G:T	1.44765e-25	-5.82626e-10	-0.711454	0.000259031	-5.82626e-10	-0.709409	0.000259404	-5.82626e-10	-0.709236
43720284	chr22:43720284:G:A	5.10815e-26	-0.476376	-1.27677	2.90023e-05	-1.62649	-1.27249	2.90423e-05	-1.62639	-1.27248
43720640	chr22:43720640:G:A	5.37679e-26	-0.667512	-1.03438	2.28429e-05	-2.25628	-0.881443	2.2861e-05	-2.25628	-0.881907
43720916	chr22:43720916:C:T	1.30773e-26	-1.84854	-1.26715	2.77269e-05	-1.66714	-1.27681	2.77632e-05	-1.6671	-1.27681
43720930	chr22:43720930:C:G	1.52193e-26	-2.12508	-0.838926	2.52533e-05	-2.22996	-0.807442	2.52853e-05	-2.22997	-0.807426
43721254	chr22:43721254:T:C	1.56377e-26	-2.09452	-0.842361	2.56809e-05	-2.20525	-0.815365	2.5714e-05	-2.20526	-0.815325
43721301	chr22:43721301:C:T	3.24408e-26	-2.3763	0.169157	4.60143e-05	-2.37387	-0.0635318	4.60969e-05	-2.37387	-0.0630028
43721712	chr22:43721712:C:T	1.3077e-25	-5.82626e-10	-0.813127	0.000245328	-5.82626e-10	-0.763763	0.000245619	-5.82626e-10	-0.76384
43721804	chr22:43721804:G:A	2.77497e-25	1.21045	-1.2712	7.68311e-05	-0.648755	-1.27599	7.69372e-05	-0.648652	-1.27598
43721921	chr22:43721921:T:C	8.25065e-26	-5.82626e-10	-1.27369	0.000151325	-5.82626e-10	-1.24693	0.000151511	-5.82626e-10	-1.24696
43722198	chr22:43722198:T:C	1.89502e-26	-1.96653	-0.778226	9.61671e-05	-1.0066	-0.693673	9.63e-05	-1.00646	-0.693697
43722401	chr22:43722401:T:A	7.69593e-26	-0.890781	-0.452508	4.0157e-05	-2.35109	-0.222473	4.01677e-05	-2.35109	-0.223464
43722686	chr22:43722686:G:A	1.05169e-25	-5.82626e-10	-1.031	0.000191598	-5.82626e-10	-1.01096	0.000191831	-5.82626e-10	-1.01101
43722763	chr22:43722763:T:C	9.0319e-26	-5.82626e-10	-1.18322	0.000153406	-5.82626e-10	-1.23327	0.00015361	-5.82626e-10	-1.2332
43722769	chr22:43722769:CACTATTCACCATAGCAAAG:C	1.80165e-26	-2.34223	-0.453045	2.66885e-05	-2.36794	-0.614188	2.67247e-05	-2.36793	-0.614097
43722892	chr22:43722892:A:T	1.56782e-26	-2.11204	-0.822255	2.59785e-05	-2.21838	-0.790709	2.60115e-05	-2.21839	-0.790688
43722907	chr22:43722907:C:A	1.55378e-26	-2.10201	-0.841281	2.56709e-05	-2.21058	-0.810422	2.57035e-05	-2.21059	-0.8104
43723391	chr22:43723391:G:A	8.61831e-26	-5.82626e-10	-1.23009	0.000153001	-5.82626e-10	-1.23592	0.000153187	-5.82626e-10	-1.23596
43723861	chr22:43723861:T:C	8.59115e-26	-5.82626e-10	-1.23325	0.000151876	-5.82626e-10	-1.24329	0.000152081	-5.82626e-10	-1.24321
43723905	chr22:43723905:T:TA	2.08199e-26	-2.34105	-0.309605	6.03797e-05	-1.78714	-0.378567	6.05027e-05	-1.78705	-0.377886
43724100	chr22:43724100:C:T	3.37582e-26	-1.92544	-0.241901	8.20685e-05	-1.56519	-0.293612	8.21815e-05	-1.56512	-0.293571
43724118	chr22:43724118:A:G	1.49248e-26	-2.119	-0.864543	2.463e-05	-2.22422	-0.838171	2.46618e-05	-2.22423	-0.838131
43724241	chr22:43724241:T:C	2.09681e-26	-1.95293	-0.690638	0.000108298	-0.981475	-0.599993	0.000108448	-0.981332	-0.600017
43724869	chr22:43724869:C:T	3.93469e-26	-1.75197	-0.262178	9.48847e-05	-1.39891	-0.314784	9.50147e-05	-1.39884	-0.314753
43725325	chr22:43725325:G:C	8.52144e-26	-5.82626e-10	-1.24139	0.000155065	-5.82626e-10	-1.22251	0.000155255	-5.82626e-10	-1.22255
43725447	chr22:43725447:A:G	1.46282e-26	-2.11178	-0.891841	2.40629e-05	-2.21909	-0.866597	2.40939e-05	-2.2191	-0.866558
43725519	chr22:43725519:G:A	1.45553e-26	-2.13471	-0.873899	2.40508e-05	-2.23807	-0.848115	2.40818e-05	-2.23809	-0.848076
43725985	chr22:43725985:A:C	1.46259e-25	-5.82626e-10	-0.70119	0.000259655	-5.82626e-10	-0.707006	0.000260037	-5.82626e-10	-0.706795
43726049	chr22:43726049:T:A	1.43671e-25	-5.82626e-10	-0.719041	0.00028687	-5.82626e-10	-0.60733	0.00028715	-5.82626e-10	-0.607617
43726770	chr22:43726770:G:A	9.1366e-26	-0.064338	-1.10735	3.84282e-05	-1.56221	-1.05536	3.84748e-05	-1.56212	-1.0555
43727296	chr22:43727296:G:A	2.81924e-25	1.16788	-1.2128	0.000196868	0.205216	-1.18904	0.000197161	0.205597	-1.1892
43727394	chr22:43727394:T:C	1.48407e-26	-2.13532	-0.853874	2.46687e-05	-2.2366	-0.824223	2.47001e-05	-2.23661	-0.824201
43727468	chr22:43727468:A:C	7.96084e-26	-0.139582	-1.16986	3.4195e-05	-1.61532	-1.11896	3.42358e-05	-1.61523	-1.11912
43727622	chr22:43727622:G:A	1.05792e-25	0.155085	-1.18018	2.23584e-05	-2.07925	-1.0799	2.23795e-05	-2.07926	-1.08022
43727637	chr22:43727637:C:T	2.37737e-26	-2.29394	-0.224043	4.65255e-05	-2.33341	-0.0929521	4.65851e-05	-2.33341	-0.0929319
43727990	chr22:43727990:C:T	8.48806e-26	-0.0925883	-1.15273	3.58151e-05	-1.58954	-1.09845	3.58575e-05	-1.58945	-1.09862
43728754	chr22:43728754:G:A	3.22957e-26	-1.99985	-0.211781	0.000176978	-0.808219	-0.282111	0.000177366	-0.808057	-0.281346
43728923	chr22:43728923:T:C	8.28727e-26	-5.82626e-10	-1.26926	0.000153117	-5.82626e-10	-1.23516	0.000153304	-5.82626e-10	-1.2352
43729050	chr22:43729050:T:C	1.23182e-25	0.309535	-1.18244	2.35532e-05	-2.0242	-1.0829	2.35754e-05	-2.0242	-1.08322
43729113	chr22:43729113:C:A	8.89934e-26	-5.82626e-10	-1.198	0.000157608	-5.82626e-10	-1.20625	0.000157816	-5.82626e-10	-1.20619
43729157	chr22:43729157:C:T	2.34968e-26	-2.28587	-0.243833	4.57935e-05	-2.32705	-0.115164	4.58522e-05	-2.32705	-0.115142
43729553	chr22:43729553:C:T	1.15613e-25	-0.193486	-0.74283	3.15139e-05	-2.25959	-0.556336	3.15284e-05	-2.2596	-0.557127
43729680	chr22:43729680:C:T	3.27629e-25	-5.82626e-10	0.105315	0.000587708	-5.82626e-10	0.109872	0.000588584	-5.82626e-10	0.1101
43729793	chr22:43729793:G:T	2.79735e-26	-2.35531	-2.96855e-10	4.90128e-05	-2.37428	-2.96855e-10	4.90747e-05	-2.37428	-2.96855e-10
43729935	chr22:43729935:G:C	3.12426e-26	-1.90229	-0.342497	7.63867e-05	-1.53991	-0.390641	7.64914e-05	-1.53984	-0.390607
43729950	chr22:43729950:A:C	2.54871e-26	-2.27878	-0.169618	4.98615e-05	-2.32166	-0.0354512	4.99254e-05	-2.32166	-0.0354295
43730426	chr22:43730426:C:T	9.25893e-26	-0.0314933	-1.1269	2.27416e-05	-2.13273	-1.00943	2.27621e-05	-2.13273	-1.00979
43730629	chr22:43730629:A:T	8.66441e-26	-5.82626e-10	-1.22476	0.000153832	-5.82626e-10	-1.2305	0.000154032	-5.82626e-10	-1.23046
43730637	chr22:43730637:C:T	1.01594e-26	-2.36443	-1.00374	2.16174e-05	-2.28391	-0.908948	2.16366e-05	-2.28389	-0.909341
43731882	chr22:43731882:T:C	8.40179e-27	-2.3383	-1.21982	1.57963e-05	-2.26273	-1.24385	1.58165e-05	-2.26271	-1.24385
43732082	chr22:43732082:C:A	2.89676e-25	-5.82626e-10	-0.0178034	0.000478059	-5.82626e-10	-0.0966244	0.000478745	-5.82626e-10	-0.0964518
43732955	chr22:43732955:C:G	1.56478e-25	0.0524506	-0.686099	3.57906e-05	-2.19682	-0.491852	3.5806e-05	-2.19684	-0.492669
43733095	chr22:43733095:T:C	1.4249e-25	-0.0294863	-0.697809	3.46248e-05	-2.21664	-0.505149	3.46398e-05	-2.21665	-0.505962
43733230	chr22:43733230:A:G	2.4219e-26	-2.28724	-0.212189	4.72104e-05	-2.33081	-0.0809376	4.7271e-05	-2.33081	-0.0809129
43733499	chr22:43733499:T:C	1.30263e-25	-5.82626e-10	-0.817012	0.000233029	-5.82626e-10	-0.815194	0.000233358	-5.82626e-10	-0.815045
43733567	chr22:43733567:A:T	1.18624e-25	-0.154429	-0.756178	3.13765e-05	-2.24745	-0.572847	3.13915e-05	-2.24746	-0.573619
43733909	chr22:43733909:A:G	1.28709e-26	-2.26062	-0.870975	2.21683e-05	-2.32423	-0.843461	2.21968e-05	-2.32424	-0.843431
43733978	chr22:43733978:A:G	1.15661e-25	-0.317434	-0.618465	3.53987e-05	-2.28598	-0.413708	3.54126e-05	-2.28599	-0.414566
43734149	chr22:43734149:G:A	1.34447e-25	-5.82626e-10	-0.785397	0.000240579	-5.82626e-10	-0.783309	0.00024092	-5.82626e-10	-0.783155
43734752	chr22:43734752:C:G	8.25446e-26	-5.82626e-10	-1.27323	0.000151532	-5.82626e-10	-1.24556	0.000151718	-5.82626e-10	-1.2456
43735049	chr22:43735049:C:T	9.51414e-26	-5.82626e-10	-1.1312	0.000171303	-5.82626e-10	-1.12292	0.000171514	-5.82626e-10	-1.12296
43735149	chr22:43735149:G:A	2.99481e-26	-2.2871	-2.96855e-10	5.57569e-05	-2.24536	-2.96855e-10	5.58269e-05	-2.24536	-2.96855e-10
43735438	chr22:43735438:C:G	2.92274e-26	-2.31146	-2.96855e-10	5.28994e-05	-2.29797	-2.96855e-10	5.29659e-05	-2.29797	-2.96855e-10
43735906	chr22:43735906:T:C	8.65728e-27	-2.37276	-1.1554	1.48015e-05	-2.37271	-1.19892	1.48225e-05	-2.37271	-1.19876
43736581	chr22:43736581:G:A	2.24524e-26	-2.32218	-0.25299	4.41804e-05	-2.35443	-0.123643	4.42372e-05	-2.35444	-0.123619
43736662	chr22:43736662:G:C	2.64318e-25	-5.82626e-10	-0.109414	0.000488274	-5.82626e-10	-0.0754812	0.000488945	-5.82626e-10	-0.075371
43737174	chr22:43737174:A:G	2.67937e-26	-2.27628	-0.122114	5.23909e-05	-2.32127	0.0136492	5.24578e-05	-2.32128	0.0136661
43737833	chr22:43737833:TCA:T	4.82221e-26	-1.81075	-2.96855e-10	0.000255403	-0.723516	-2.96855e-10	0.000255766	-0.723356	-2.96855e-10
43737852	chr22:43737852:CACAT:C	2.76235e-26	-2.3679	-2.96855e-10	4.94748e-05	-2.36489	-2.96855e-10	4.95375e-05	-2.36489	-2.96855e-10
43738075	chr22:43738075:C:T	1.05118e-25	0.244033	-1.27551	3.77443e-05	-1.35919	-1.27633	3.77953e-05	-1.35909	-1.27634
43738512	chr22:43738512:CCAT:C	1.91819e-25	-1.87053	1.44052	0.000970965	-0.858835	1.47077	0.000971849	-0.858689	1.47027
43738908	chr22:43738908:C:T	2.77168e-26	-2.36453	-2.96855e-10	4.96535e-05	-2.36129	-2.96855e-10	4.97164e-05	-2.36129	-2.96855e-10
43739141	chr22:43739141:C:T	8.23091e-26	-5.82626e-10	-1.27608	0.000149954	-5.82626e-10	-1.25603	0.000150139	-5.82626e-10	-1.25606
43739142	chr22:43739142:G:A	2.77415e-26	-2.36364	-2.96855e-10	4.9697e-05	-2.36041	-2.96855e-10	4.976e-05	-2.36041	-2.96855e-10
43739221	chr22:43739221:C:A	1.24397e-26	-2.29085	-0.874828	2.59959e-05	-2.09224	-0.916173	2.6037e-05	-2.0922	-0.915899
43739317	chr22:43739317:CT:C	8.97474e-26	-5.82626e-10	-1.18957	0.000162351	-5.82626e-10	-1.1766	0.000162555	-5.82626e-10	-1.17661
43739338	chr22:43739338:C:T	9.08633e-26	-5.82626e-10	-1.17721	0.000160722	-5.82626e-10	-1.18668	0.000160935	-5.82626e-10	-1.18662
43740177	chr22:43740177:G:A	1.12813e-25	0.273875	-1.23471	4.12835e-05	-1.33833	-1.20756	4.13361e-05	-1.33824	-1.20765
43740282	chr22:43740282:C:T	5.06731e-25	-5.82626e-10	0.541415	0.000836292	-5.82626e-10	0.46262	0.000837704	-5.82626e-10	0.463044
43741058	chr22:43741058:G:A	1.96959e-25	-5.82626e-10	-0.403572	0.000324055	-5.82626e-10	-0.485446	0.000324506	-5.82626e-10	-0.485318
43741339	chr22:43741339:T:C	6.02489e-26	-1.24308	-0.345	4.14553e-05	-2.36131	-0.180435	4.14873e-05	-2.36131	-0.180926
43741476	chr22:43741476:G:A	1.09725e-26	-2.12703	-1.16414	1.60583e-05	-2.35191	-1.13822	1.60802e-05	-2.35191	-1.13812
43741477	chr22:43741477:C:T	2.78275e-26	-2.36054	-2.96855e-10	4.99019e-05	-2.3563	-2.96855e-10	4.99651e-05	-2.3563	-2.96855e-10
43741571	chr22:43741571:G:C	3.42341e-26	-2.37628	0.222939	4.81787e-05	-2.37355	-0.0178896	4.82656e-05	-2.37355	-0.0173518
43742452	chr22:43742452:C:T	3.03444e-26	-2.27395	-2.96855e-10	5.47707e-05	-2.2632	-2.96855e-10	5.48396e-05	-2.26321	-2.96855e-10
43742469	chr22:43742469:G:C	1.78188e-25	-5.82626e-10	-0.503728	0.000364923	-5.82626e-10	-0.366673	0.000365258	-5.82626e-10	-0.367018
43742684	chr22:43742684:G:A	8.58497e-26	-5.82626e-10	-1.23397	0.000152406	-5.82626e-10	-1.23981	0.000152604	-5.82626e-10	-1.23977
43742962	chr22:43742962:G:A	2.81787e-26	-2.348	-2.96855e-10	4.89914e-05	-2.37471	-2.96855e-10	4.90532e-05	-2.37471	-2.96855e-10
43743572	chr22:43743572:TGTGCAG:T	1.37827e-25	-5.82626e-10	-0.760568	0.000246523	-5.82626e-10	-0.758904	0.000246873	-5.82626e-10	-0.758745
43743705	chr22:43743705:C:T	3.77417e-26	-2.3606	0.304803	5.2251e-05	-2.36896	0.0586608	5.23458e-05	-2.36896	0.0592146
43744162	chr22:43744162:ATAGATGGG:A	8.60349e-26	-5.82626e-10	-1.23181	0.00015271	-5.82626e-10	-1.23782	0.000152909	-5.82626e-10	-1.23778
43744226	chr22:43744226:G:A	8.71956e-26	-1.21841	-2.96855e-10	0.000245592	-0.762686	-2.96855e-10	0.000245897	-0.762707	-2.96855e-10
43744894	chr22:43744894:T:G	2.35022e-26	-2.33968	-0.189793	4.65623e-05	-2.3681	-0.0574686	4.66218e-05	-2.3681	-0.0574518
43744920	chr22:43744920:A:G	9.12501e-26	-5.82626e-10	-1.17296	0.000185458	-5.82626e-10	-1.04353	0.000185705	-5.82626e-10	-1.04346
43745083	chr22:43745083:C:T	8.78367e-27	-2.24602	-1.26765	1.49419e-05	-2.28576	-1.27642	1.49607e-05	-2.28577	-1.27642
43745387	chr22:43745387:C:T	1.14619e-26	-1.98196	-1.26558	2.2909e-05	-1.85803	-1.2768	2.2939e-05	-1.85798	-1.2768
43745393	chr22:43745393:C:T	9.59906e-27	-2.17398	-1.25092	1.62995e-05	-2.23475	-1.24047	1.63198e-05	-2.23477	-1.24048
43745569	chr22:43745569:G:T	1.22917e-25	-5.82626e-10	-0.875059	0.000233265	-5.82626e-10	-0.814183	0.000233525	-5.82626e-10	-0.814332
43746315	chr22:43746315:C:T	1.42878e-25	-0.0122207	-0.712352	3.42667e-05	-2.20928	-0.5229	3.42821e-05	-2.2093	-0.523697
43746440	chr22:43746440:A:C	9.26088e-26	-5.82626e-10	-1.15818	0.000167718	-5.82626e-10	-1.14407	0.000167924	-5.82626e-10	-1.14411
43746766	chr22:43746766:AT:A	8.95643e-26	-5.82626e-10	-1.19161	0.000158589	-5.82626e-10	-1.20004	0.000158798	-5.82626e-10	-1.19998
43747758	chr22:43747758:C:T	3.07416e-26	-2.26095	-2.96855e-10	7.50118e-05	-1.94871	-2.96855e-10	7.51082e-05	-1.94869	-2.96855e-10
43750399	chr22:43750399:G:C	7.94278e-24	3.29345	-2.96855e-10	0.00802821	2.72436	-2.96855e-10	0.0080464	2.72536	-2.96855e-10
43750418	chr22:43750418:G:A	3.88203e-26	-2.34694	0.319316	5.3423e-05	-2.36	0.0718819	5.35202e-05	-2.36	0.0724408
43751038	chr22:43751038:T:C	9.53989e-27	-2.18484	-1.24624	1.62295e-05	-2.24624	-1.23329	1.62495e-05	-2.24626	-1.2333
43751132	chr22:43751132:T:C	9.04665e-27	-2.20917	-1.275	1.75663e-05	-2.12368	-1.27669	1.7589e-05	-2.12365	-1.27669
43751157	chr22:43751157:A:G	1.37443e-25	-5.82626e-10	-0.763356	0.000245761	-5.82626e-10	-0.762	0.000246111	-5.82626e-10	-0.761838
43751254	chr22:43751254:G:A	1.19194e-26	-1.94278	-1.26562	2.38722e-05	-1.81683	-1.27682	2.39034e-05	-1.81678	-1.27682
43751421	chr22:43751421:C:T	1.62155e-25	-5.82626e-10	-0.598013	0.000290414	-5.82626e-10	-0.595051	0.000290819	-5.82626e-10	-0.594918
43751441	chr22:43751441:G:T	8.22953e-26	-5.82626e-10	-1.27625	0.000149848	-5.82626e-10	-1.25674	0.000150033	-5.82626e-10	-1.25677
43751590	chr22:43751590:A:G	2.50915e-26	-2.31605	-0.147988	4.94701e-05	-2.35272	-0.012272	4.95332e-05	-2.35272	-0.0122581
43751617	chr22:43751617:A:G	9.23403e-27	-2.21386	-1.24981	1.57524e-05	-2.27035	-1.23901	1.57721e-05	-2.27036	-1.23902
43751705	chr22:43751705:C:T	8.54021e-27	-2.37611	-1.16567	1.53542e-05	-2.36895	-1.16602	1.53749e-05	-2.36895	-1.16593
43751958	chr22:43751958:T:C	8.24221e-26	-5.82626e-10	-1.27471	0.000150811	-5.82626e-10	-1.25033	0.000150997	-5.82626e-10	-1.25036
43752053	chr22:43752053:A:G	9.68516e-27	-2.16882	-1.24715	1.64349e-05	-2.23159	-1.23536	1.64553e-05	-2.2316	-1.23537
43752411	chr22:43752411:C:T	8.62254e-26	-5.82626e-10	-1.2296	0.000153007	-5.82626e-10	-1.23587	0.000153207	-5.82626e-10	-1.23583
43752695	chr22:43752695:C:T	2.5289e-26	-2.328	-0.1282	5.01323e-05	-2.36015	0.00845425	5.01962e-05	-2.36015	0.00846829
43753095	chr22:43753095:G:A	9.17307e-27	-2.33274	-1.13756	1.53408e-05	-2.35021	-1.18563	1.53608e-05	-2.35021	-1.18559
43753414	chr22:43753414:G:A	1.18265e-25	-5.82626e-10	-0.913641	0.000224014	-5.82626e-10	-0.854649	0.000224265	-5.82626e-10	-0.854793
43753517	chr22:43753517:G:A	2.65697e-26	-2.33505	-0.071746	5.30543e-05	-2.36389	0.0688524	5.3122e-05	-2.3639	0.0688671
43753610	chr22:43753610:G:A	2.8026e-26	-2.35343	-2.96855e-10	4.96472e-05	-2.36142	-2.96855e-10	4.97099e-05	-2.36142	-2.96855e-10
43755295	chr22:43755295:C:T	8.28507e-26	-5.82626e-10	-1.26953	0.000153058	-5.82626e-10	-1.23554	0.000153245	-5.82626e-10	-1.23558
43755392	chr22:43755392:T:C	8.48579e-26	-5.82626e-10	-1.24559	0.000154256	-5.82626e-10	-1.22775	0.000154442	-5.82626e-10	-1.2278
43755776	chr22:43755776:A:G	1.09391e-26	-2.22433	-1.06989	2.33955e-05	-2.01289	-1.10092	2.34303e-05	-2.01285	-1.10074
43756150	chr22:43756150:TCTC:T	3.06963e-25	-5.82626e-10	0.0401621	0.000506125	-5.82626e-10	-0.0395753	0.000506542	-5.82626e-10	-0.040013
43756994	chr22:43756994:A:T	4.19248e-26	-1.96853	0.0178447	0.000173013	-1.03488	-0.0781165	0.000173404	-1.03473	-0.0772615
43757930	chr22:43757930:T:C	8.82571e-26	-5.82626e-10	-1.20631	0.000155564	-5.82626e-10	-1.2193	0.000155778	-5.82626e-10	-1.21919
43757963	chr22:43757963:G:A	9.95323e-26	-5.82626e-10	-1.08608	0.000181035	-5.82626e-10	-1.06767	0.000181256	-5.82626e-10	-1.06771
43758266	chr22:43758266:AG:A	8.3211e-26	-5.82626e-10	-1.26519	0.000150525	-5.82626e-10	-1.25223	0.000150713	-5.82626e-10	-1.25224
43758349	chr22:43758349:T:C	2.97423e-26	-2.29399	-2.96855e-10	5.36855e-05	-2.28321	-2.96855e-10	5.3754e-05	-2.2832	-2.96855e-10
43758374	chr22:43758374:T:G	9.71486e-27	-2.14444	-1.26846	1.42584e-05	-2.37336	-1.23566	1.42762e-05	-2.37336	-1.23567
43758644	chr22:43758644:A:G	9.21371e-26	-5.82626e-10	-1.16329	0.00016576	-5.82626e-10	-1.15582	0.000165964	-5.82626e-10	-1.15585
43758661	chr22:43758661:GC:G	1.18756e-25	-5.82626e-10	-0.909498	0.000192875	-5.82626e-10	-1.00432	0.000193139	-5.82626e-10	-1.00421
43758961	chr22:43758961:G:A	8.42426e-26	-5.82626e-10	-1.25286	0.000151436	-5.82626e-10	-1.24619	0.000151625	-5.82626e-10	-1.24621
43759092	chr22:43759092:G:A	8.3835e-26	-5.82626e-10	-1.25772	0.000149109	-5.82626e-10	-1.26168	0.000149301	-5.82626e-10	-1.26166
43759453	chr22:43759453:A:T	1.12404e-26	-2.05758	-1.20946	4.73148e-05	-1.19447	-1.21506	4.7387e-05	-1.19434	-1.21493
43759855	chr22:43759855:T:C	9.07973e-27	-2.23328	-1.24725	1.52459e-05	-2.27585	-1.2662	1.52652e-05	-2.27586	-1.26619
43760048	chr22:43760048:T:C	1.27825e-25	-0.144579	-0.691327	3.39275e-05	-2.2442	-0.497931	3.39425e-05	-2.24421	-0.498739
43760556	chr22:43760556:G:A	1.10489e-26	-2.06974	-1.21449	4.59584e-05	-1.21868	-1.21994	4.60282e-05	-1.21855	-1.21982
43760809	chr22:43760809:C:T	1.91588e-26	-2.01916	-0.714648	8.04986e-05	-1.13208	-0.746042	8.06466e-05	-1.13194	-0.745602
43760908	chr22:43760908:C:A	8.40409e-26	-5.82626e-10	-1.25526	0.000152998	-5.82626e-10	-1.23593	0.00015319	-5.82626e-10	-1.23594
43761061	chr22:43761061:G:A	9.4006e-27	-2.20176	-1.24404	1.60695e-05	-2.25755	-1.23188	1.60895e-05	-2.25757	-1.23189
43761108	chr22:43761108:A:G	9.47728e-26	0.141733	-1.27682	3.315e-05	-1.49353	-1.27178	3.31929e-05	-1.49345	-1.27183
43761184	chr22:43761184:T:A	8.13311e-27	-2.33286	-1.25777	1.59017e-05	-2.25264	-1.24729	1.59227e-05	-2.25263	-1.24725
43761357	chr22:43761357:T:C	2.32857e-26	-2.33843	-0.200296	4.62447e-05	-2.36611	-0.0662994	4.63039e-05	-2.36611	-0.0662816
43761914	chr22:43761914:T:G	8.27308e-26	-5.82626e-10	-1.27097	0.000152515	-5.82626e-10	-1.23909	0.000152702	-5.82626e-10	-1.23913
43762099	chr22:43762099:G:A	8.28217e-26	-5.82626e-10	-1.26988	0.000152921	-5.82626e-10	-1.23644	0.000153108	-5.82626e-10	-1.23648
43762610	chr22:43762610:A:G	9.33708e-27	-2.20144	-1.25113	1.59487e-05	-2.25674	-1.24025	1.59685e-05	-2.25675	-1.24025
43763167	chr22:43763167:T:A	2.74193e-26	-2.37532	-2.96855e-10	5.00437e-05	-2.35346	-2.96855e-10	5.01071e-05	-2.35346	-2.96855e-10
43763725	chr22:43763725:T:C	1.53051e-26	-1.89651	-1.06187	6.55658e-05	-0.9714	-1.1119	6.56675e-05	-0.971238	-1.11178
43763938	chr22:43763938:T:A	1.28438e-25	-5.82626e-10	-0.831116	0.000221357	-5.82626e-10	-0.866581	0.000221657	-5.82626e-10	-0.866489
43764080	chr22:43764080:TAAG:T	1.55316e-26	-2.0547	-0.888994	6.35738e-05	-1.19378	-0.920377	6.36877e-05	-1.19365	-0.919981
43764117	chr22:43764117:C:T	1.10114e-26	-2.35554	-0.932089	3.13003e-05	-2.00051	-0.822216	3.13385e-05	-2.00044	-0.822332
43764201	chr22:43764201:C:T	9.16235e-26	-5.82626e-10	-1.16888	0.000155542	-5.82626e-10	-1.21944	0.000155746	-5.82626e-10	-1.2194
43764420	chr22:43764420:T:A	3.05288e-26	-2.2679	-2.96855e-10	5.42778e-05	-2.27224	-2.96855e-10	5.43464e-05	-2.27224	-2.96855e-10
43765045	chr22:43765045:T:C	5.10316e-25	-5.82626e-10	0.548464	0.000840774	-5.82626e-10	0.467965	0.000842204	-5.82626e-10	0.468402
43765595	chr22:43765595:T:C	2.89297e-26	-1.95086	-0.370839	7.00627e-05	-1.60109	-0.415878	7.01581e-05	-1.60102	-0.41585
43766096	chr22:43766096:C:T	8.97391e-27	-2.25958	-1.23267	1.55081e-05	-2.30597	-1.21902	1.55275e-05	-2.30598	-1.21903
43766243	chr22:43766243:G:A	2.93763e-26	-2.30638	-2.96855e-10	6.22406e-05	-2.13535	-2.96855e-10	6.23201e-05	-2.13534	-2.96855e-10
43766386	chr22:43766386:T:A	8.53633e-26	-5.82626e-10	-1.23965	0.000164132	-5.82626e-10	-1.16569	0.000164317	-5.82626e-10	-1.16582
43766607	chr22:43766607:C:T	1.83365e-25	-5.82626e-10	-0.475086	0.000315471	-5.82626e-10	-0.512291	0.000315904	-5.82626e-10	-0.512183
43767643	chr22:43767643:G:A	1.06283e-25	0.213177	-1.23364	3.96928e-05	-1.38136	-1.20383	3.97429e-05	-1.38127	-1.20392
43767649	chr22:43767649:G:A	8.49827e-26	-5.82626e-10	-1.24412	0.000151009	-5.82626e-10	-1.24902	0.000151205	-5.82626e-10	-1.24898
43767966	chr22:43767966:C:T	8.24308e-26	-5.82626e-10	-1.27461	0.00014742	-5.82626e-10	-1.27307	0.000147604	-5.82626e-10	-1.27309
43768197	chr22:43768197:C:T	2.698e-25	-5.82626e-10	-0.0888859	0.000446043	-5.82626e-10	-0.165942	0.000446418	-5.82626e-10	-0.166364
43768533	chr22:43768533:A:C	2.3744e-26	-2.33734	-0.181891	4.6967e-05	-2.36561	-0.051304	4.70279e-05	-2.36561	-0.0512696
43768692	chr22:43768692:C:T	3.05693e-26	-2.26657	-2.96855e-10	4.9936e-05	-2.35562	-2.96855e-10	4.99991e-05	-2.35562	-2.96855e-10
43769471	chr22:43769471:G:A	1.07161e-26	-2.07868	-1.23613	4.37072e-05	-1.24644	-1.2424	4.37727e-05	-1.24632	-1.24229
43769553	chr22:43769553:C:A	2.34514e-25	-5.82626e-10	-0.229052	0.000421796	-5.82626e-10	-0.221837	0.000422404	-5.82626e-10	-0.221658
43769718	chr22:43769718:G:A	1.36753e-25	-0.209336	-0.559057	3.89492e-05	-2.25725	-0.346848	3.89629e-05	-2.25726	-0.347748
43769731	chr22:43769731:A:G	1.97888e-26	-2.34874	-0.352707	3.89195e-05	-2.37168	-0.233183	3.89699e-05	-2.37168	-0.23315
43770550	chr22:43770550:T:C	2.7195e-25	-5.82626e-10	-0.0809479	0.000449899	-5.82626e-10	-0.157335	0.000450277	-5.82626e-10	-0.157758
43770607	chr22:43770607:A:G	8.22956e-26	-5.82626e-10	-1.27625	0.000147934	-5.82626e-10	-1.26959	0.000148117	-5.82626e-10	-1.26962
43770696	chr22:43770696:T:C	1.28139e-26	-2.34572	-0.790307	2.42278e-05	-2.24219	-0.836662	2.42662e-05	-2.24217	-0.836369
43771443	chr22:43771443:A:T	1.58809e-26	-2.06555	-0.855903	6.38419e-05	-1.22089	-0.889058	6.39574e-05	-1.22076	-0.888644
43771708	chr22:43771708:C:T	3.71201e-26	-2.37626	0.30385	5.1835e-05	-2.37567	0.0573796	5.19294e-05	-2.37567	0.0579344
43771804	chr22:43771804:G:A	1.30301e-25	-0.194681	-0.622036	3.62395e-05	-2.25585	-0.420354	3.6254e-05	-2.25587	-0.421204
43771963	chr22:43771963:G:A	2.8408e-25	-5.82626e-10	-0.0373086	0.000469421	-5.82626e-10	-0.114858	0.000470145	-5.82626e-10	-0.11458
43772101	chr22:43772101:A:G	2.22711e-26	-2.34938	-0.233895	4.42044e-05	-2.37162	-0.10591	4.42615e-05	-2.37163	-0.10588
43772258	chr22:43772258:G:A	1.36561e-25	-5.82626e-10	-0.769792	0.000244175	-5.82626e-10	-0.768472	0.000244508	-5.82626e-10	-0.768374
43772694	chr22:43772694:C:A	9.9639e-26	-5.82626e-10	-1.08501	0.000181229	-5.82626e-10	-1.0666	0.000181449	-5.82626e-10	-1.06664
43773075	chr22:43773075:G:A	1.65634e-25	-5.82626e-10	-0.576783	0.000323875	-5.82626e-10	-0.486001	0.000324273	-5.82626e-10	-0.486035
43773232	chr22:43773232:G:A	2.75043e-26	-2.37222	-2.96855e-10	5.04654e-05	-2.34507	-2.96855e-10	5.05295e-05	-2.34506	-2.96855e-10
43773353	chr22:43773353:G:A	9.43111e-26	-5.82626e-10	-1.13997	0.00017015	-5.82626e-10	-1.12968	0.00017036	-5.82626e-10	-1.12971
43773512	chr22:43773512:T:C	1.10938e-25	0.183573	-1.16117	4.25572e-05	-1.40412	-1.11139	4.26086e-05	-1.40403	-1.11154
43773546	chr22:43773546:A:G	9.09384e-26	0.0474685	-1.22385	3.63015e-05	-1.48254	-1.19196	3.6347e-05	-1.48245	-1.19206
43773585	chr22:43773585:C:T	8.9862e-26	-5.82626e-10	-1.18829	0.000166795	-5.82626e-10	-1.14959	0.000166991	-5.82626e-10	-1.14968
43773815	chr22:43773815:C:A	1.009e-26	-2.11844	-1.25658	3.9665e-05	-1.32537	-1.26052	3.97229e-05	-1.32525	-1.26044
43774343	chr22:43774343:C:T	8.63629e-26	-5.82626e-10	-1.22801	0.00014846	-5.82626e-10	-1.26604	0.00014865	-5.82626e-10	-1.26603
43774597	chr22:43774597:C:T	3.19072e-26	-2.37638	0.152647	4.51054e-05	-2.37501	-0.082344	4.51865e-05	-2.37501	-0.0818094
43774643	chr22:43774643:G:A	1.49558e-26	-2.02947	-0.951993	6.21914e-05	-1.15508	-0.981064	6.23007e-05	-1.15494	-0.980704
43774985	chr22:43774985:A:G	3.08505e-26	-2.37593	0.118516	4.37127e-05	-2.37598	-0.112741	4.37906e-05	-2.37598	-0.112225
43775007	chr22:43775007:C:A	8.22792e-26	-5.82626e-10	-1.27645	0.000146925	-5.82626e-10	-1.27644	0.000147111	-5.82626e-10	-1.27643
43775008	chr22:43775008:T:A	8.22904e-26	-5.82626e-10	-1.27631	0.000146908	-5.82626e-10	-1.27655	0.000147094	-5.82626e-10	-1.27655
43776186	chr22:43776186:A:C	1.53312e-26	-2.35375	-0.602922	4.04687e-05	-2.11074	-0.455094	4.05117e-05	-2.11074	-0.455285
43776201	chr22:43776201:C:A	5.67767e-26	-0.391232	-1.25621	4.41901e-05	-1.24094	-1.23692	4.42463e-05	-1.24084	-1.23701
43776677	chr22:43776677:G:A	3.66189e-26	-2.37503	0.289028	5.18597e-05	-2.37638	0.0585649	5.1955e-05	-2.37638	0.0591384
43776762	chr22:43776762:A:G	4.07127e-26	-1.98003	-2.96855e-10	0.000104755	-1.61474	-2.96855e-10	0.000104889	-1.61471	-2.96855e-10
43777442	chr22:43777442:G:A	9.71402e-27	-2.37609	-1.03691	1.739e-05	-2.33859	-1.07187	1.74137e-05	-2.33858	-1.07178
43777650	chr22:43777650:A:G	9.49222e-26	0.138557	-1.27206	3.28647e-05	-1.4972	-1.27676	3.29085e-05	-1.49712	-1.27677
43778287	chr22:43778287:C:G	2.92944e-26	-2.30917	-2.96855e-10	6.19368e-05	-2.14024	-2.96855e-10	6.20159e-05	-2.14023	-2.96855e-10
43779133	chr22:43779133:A:C	1.13427e-26	-1.98553	-1.27247	2.28374e-05	-1.86246	-1.2755	2.28671e-05	-1.86242	-1.2755
43779689	chr22:43779689:A:G	4.04749e-26	-1.98588	-2.96855e-10	0.00010392	-1.62274	-2.96855e-10	0.000104053	-1.62272	-2.96855e-10
43779698	chr22:43779698:C:T	3.13685e-26	-2.24076	-2.96855e-10	5.32992e-05	-2.29044	-2.96855e-10	5.33662e-05	-2.29044	-2.96855e-10
43779735	chr22:43779735:G:A	2.11501e-25	-5.82626e-10	-0.332336	0.00035225	-5.82626e-10	-0.402018	0.000352557	-5.82626e-10	-0.402408
43780048	chr22:43780048:T:C	1.16921e-25	-5.82626e-10	-0.925065	0.000219842	-5.82626e-10	-0.873449	0.00022009	-5.82626e-10	-0.873583
43781227	chr22:43781227:G:A	1.23874e-25	-5.82626e-10	-0.867301	0.000233726	-5.82626e-10	-0.812208	0.000233989	-5.82626e-10	-0.812346
43781637	chr22:43781637:G:A	1.19421e-26	-1.93416	-1.27234	2.41882e-05	-1.805	-1.2755	2.42197e-05	-1.80495	-1.2755
43781740	chr22:43781740:T:C	8.82699e-26	-5.82626e-10	-1.20617	0.000156329	-5.82626e-10	-1.2144	0.000156534	-5.82626e-10	-1.21435
43781759	chr22:43781759:G:A	2.80638e-26	-2.35208	-2.96855e-10	4.89138e-05	-2.3763	-2.96855e-10	4.89755e-05	-2.3763	-2.96855e-10
43781946	chr22:43781946:C:T	8.50902e-27	-2.35142	-1.19402	1.57685e-05	-2.30034	-1.208	1.5789e-05	-2.30032	-1.20799
43782223	chr22:43782223:T:C	9.79591e-27	-2.12916	-1.27544	3.88709e-05	-1.32978	-1.27633	3.89254e-05	-1.32966	-1.27632
43782597	chr22:43782597:C:A	9.60372e-26	-5.82626e-10	-1.12183	0.000168364	-5.82626e-10	-1.14023	0.000168586	-5.82626e-10	-1.14018
43782830	chr22:43782830:G:C	9.79021e-27	-2.32285	-1.08233	1.81338e-05	-2.25661	-1.11197	1.81583e-05	-2.25659	-1.11191
43782840	chr22:43782840:A:C	1.00462e-26	-2.30523	-1.07414	1.87431e-05	-2.23128	-1.10425	1.87684e-05	-2.23126	-1.10418
43782841	chr22:43782841:T:C	1.3835e-26	-2.0901	-0.969264	5.49524e-05	-1.26297	-0.996919	5.50481e-05	-1.26284	-0.996568
43783225	chr22:43783225:T:C	8.70253e-27	-2.37403	-1.14892	1.48482e-05	-2.37404	-1.19444	1.48693e-05	-2.37404	-1.19428
43783254	chr22:43783254:A:G	6.48682e-26	-0.680555	-0.833653	2.37795e-05	-2.34366	-0.753876	2.38017e-05	-2.34367	-0.754198
43783994	chr22:43783994:G:A	2.41534e-25	-5.82626e-10	-0.199554	0.000400383	-5.82626e-10	-0.273935	0.000400722	-5.82626e-10	-0.274354
43784285	chr22:43784285:C:T	8.93172e-27	-2.33439	-1.16257	1.65815e-05	-2.27505	-1.18302	1.66034e-05	-2.27503	-1.18298
43784311	chr22:43784311:T:A	2.74046e-26	-2.37586	-2.96855e-10	4.94389e-05	-2.36562	-2.96855e-10	4.95012e-05	-2.36562	-2.96855e-10
43784419	chr22:43784419:G:T	3.12227e-26	-2.24542	-2.96855e-10	5.12976e-05	-2.32871	-2.96855e-10	5.1362e-05	-2.32872	-2.96855e-10
43784733	chr22:43784733:C:T	1.62355e-26	-2.18912	-0.710242	5.81896e-05	-1.44467	-0.757979	5.83039e-05	-1.44455	-0.757398
43785032	chr22:43785032:G:A	1.27908e-25	-5.82626e-10	-0.835253	0.000243667	-5.82626e-10	-0.770555	0.000243937	-5.82626e-10	-0.770709
43785378	chr22:43785378:C:T	2.19559e-26	-2.32454	-0.272991	4.28586e-05	-2.3586	-0.149855	4.2914e-05	-2.3586	-0.149823
43785432	chr22:43785432:A:G	9.11856e-26	0.0214893	-1.19516	2.93586e-05	-1.7351	-1.15167	2.9389e-05	-1.73507	-1.15193
43785561	chr22:43785561:GA:G	6.24016e-26	-0.628988	-0.923987	2.18541e-05	-2.33735	-0.844621	2.18746e-05	-2.33736	-0.844939
43785602	chr22:43785602:AG:A	8.93888e-27	-2.32959	-1.16657	1.66513e-05	-2.2674	-1.18647	1.66733e-05	-2.26738	-1.18643
43786573	chr22:43786573:T:A	9.69491e-26	-5.82626e-10	-1.11238	0.000170384	-5.82626e-10	-1.1283	0.000170614	-5.82626e-10	-1.12821
43786602	chr22:43786602:G:A	8.98764e-27	-2.32999	-1.16072	1.67385e-05	-2.26754	-1.1811	1.67607e-05	-2.26752	-1.18106
43786693	chr22:43786693:G:A	1.15063e-25	-5.82626e-10	-0.941082	0.000223051	-5.82626e-10	-0.858958	0.000223284	-5.82626e-10	-0.859176
43787032	chr22:43787032:T:C	1.08143e-26	-2.36245	-0.943246	2.12545e-05	-2.37556	-0.834228	2.12794e-05	-2.37556	-0.83432
43787222	chr22:43787222:G:A	1.63059e-26	-2.11239	-0.782653	6.23265e-05	-1.30746	-0.826514	6.24456e-05	-1.30733	-0.825992
43787534	chr22:43787534:C:T	1.26692e-25	-5.82626e-10	-0.844807	0.00024454	-5.82626e-10	-0.76698	0.000244793	-5.82626e-10	-0.767206
43787841	chr22:43787841:G:A	1.12449e-26	-2.08756	-1.1791	4.55287e-05	-1.25503	-1.19298	4.56011e-05	-1.2549	-1.19279
43787906	chr22:43787906:T:A	8.9687e-26	-5.82626e-10	-1.19024	0.00016628	-5.82626e-10	-1.15268	0.000166475	-5.82626e-10	-1.15277
43788648	chr22:43788648:G:T	1.0069e-26	-2.27283	-1.10427	2.16166e-05	-2.05994	-1.13295	2.16484e-05	-2.0599	-1.13279
43790015	chr22:43790015:T:C	9.27103e-26	-5.82626e-10	-1.15709	0.000166706	-5.82626e-10	-1.15013	0.000166911	-5.82626e-10	-1.15016
43790097	chr22:43790097:T:A	8.30078e-26	-5.82626e-10	-1.26763	0.00014956	-5.82626e-10	-1.25866	0.000149742	-5.82626e-10	-1.25871
43790359	chr22:43790359:A:G	9.41645e-26	-5.82626e-10	-1.14152	0.000167004	-5.82626e-10	-1.14834	0.000167227	-5.82626e-10	-1.14827
43790495	chr22:43790495:C:T	5.29653e-25	0.257478	0.328178	0.000501524	-0.528752	0.480045	0.00050172	-0.528804	0.479225
43790569	chr22:43790569:A:G	1.20662e-25	0.376812	-1.27038	4.59909e-05	-1.16111	-1.2768	4.60549e-05	-1.16099	-1.2768
43791187	chr22:43791187:G:A	1.54507e-26	-2.37076	-0.578146	4.01039e-05	-2.10335	-0.471539	4.01483e-05	-2.10329	-0.471747
43791392	chr22:43791392:G:A	3.23498e-26	-2.20996	-2.96855e-10	5.21328e-05	-2.31256	-2.96855e-10	5.21984e-05	-2.31257	-2.96855e-10
43791672	chr22:43791672:G:A	1.4623e-25	-5.82626e-10	-0.701385	0.000276832	-5.82626e-10	-0.642947	0.000277167	-5.82626e-10	-0.642999
43791806	chr22:43791806:G:C	1.23046e-25	-5.82626e-10	-0.874007	0.000240226	-5.82626e-10	-0.784779	0.000240538	-5.82626e-10	-0.784743
43791807	chr22:43791807:A:C	2.8307e-25	1.15012	-1.191	0.00020385	0.217489	-1.16646	0.000204153	0.21787	-1.16662
43791899	chr22:43791899:G:A	2.81602e-26	-2.34865	-2.96855e-10	4.89324e-05	-2.37592	-2.96855e-10	4.89942e-05	-2.37592	-2.96855e-10
43792440	chr22:43792440:A:C	7.6929e-27	-2.3756	-1.27067	1.37863e-05	-2.36861	-1.27407	1.38038e-05	-2.3686	-1.27407
43792841	chr22:43792841:C:T	1.15467e-26	-2.32301	-0.917157	2.23171e-05	-2.35652	-0.804479	2.23432e-05	-2.35653	-0.804574
43792916	chr22:43792916:G:A	7.78903e-27	-2.36684	-1.26701	1.91275e-05	-2.04625	-1.26898	1.91529e-05	-2.04618	-1.26899
43793068	chr22:43793068:C:T	7.73342e-27	-2.36454	-1.27648	1.92505e-05	-2.03291	-1.27591	1.92764e-05	-2.03283	-1.27591
43793493	chr22:43793493:C:T	2.15673e-26	-2.28348	-0.331913	4.12836e-05	-2.3313	-0.214595	4.13372e-05	-2.3313	-0.214559
43794035	chr22:43794035:A:T	7.71852e-27	-2.37634	-1.2666	1.3935e-05	-2.36116	-1.27079	1.39527e-05	-2.36115	-1.27079
43794228	chr22:43794228:G:A	9.82904e-27	-2.30515	-1.09608	2.05114e-05	-2.11973	-1.12564	2.05416e-05	-2.11969	-1.12547
43794301	chr22:43794301:A:T	8.05091e-27	-2.37221	-1.22857	1.95061e-05	-2.09267	-1.20296	1.95314e-05	-2.0926	-1.20299
43794410	chr22:43794410:A:G	1.25801e-25	-5.82626e-10	-0.851868	0.000240168	-5.82626e-10	-0.78502	0.00024042	-5.82626e-10	-0.785232
43794665	chr22:43794665:T:C	1.15874e-25	-5.82626e-10	-0.934063	0.000188723	-5.82626e-10	-1.02608	0.00018898	-5.82626e-10	-1.02598
43794698	chr22:43794698:G:T	2.14846e-26	-2.28243	-0.336797	4.11278e-05	-2.32995	-0.219724	4.1181e-05	-2.32995	-0.21969
43795041	chr22:43795041:A:G	1.15915e-26	-2.34525	-0.891048	2.46212e-05	-2.31322	-0.749531	2.464e-05	-2.3132	-0.750054
43795433	chr22:43795433:A:G	8.27117e-26	-5.82626e-10	-1.2712	0.000152432	-5.82626e-10	-1.23964	0.000152619	-5.82626e-10	-1.23968
43795520	chr22:43795520:C:T	1.19363e-25	-5.82626e-10	-0.904393	0.000226939	-5.82626e-10	-0.841678	0.00022718	-5.82626e-10	-0.841877
43795643	chr22:43795643:G:A	8.25125e-26	-0.00830346	-1.26531	3.55838e-05	-1.41868	-1.27579	3.56325e-05	-1.41856	-1.2758
43795775	chr22:43795775:A:G	1.57768e-26	-2.01883	-0.909192	6.72124e-05	-1.11749	-0.941011	6.73326e-05	-1.11735	-0.940623
43796138	chr22:43796138:G:A	2.8928e-26	-2.37629	0.0545325	4.1249e-05	-2.3756	-0.171131	4.13227e-05	-2.3756	-0.170611
43796221	chr22:43796221:C:T	1.21202e-25	-5.82626e-10	-0.889104	0.000230723	-5.82626e-10	-0.825142	0.000230967	-5.82626e-10	-0.825345
43796267	chr22:43796267:T:C	3.8115e-26	-2.06989	0.0239322	0.000145239	-1.21418	-0.0737927	0.000145567	-1.21405	-0.0729333
43796569	chr22:43796569:G:A	8.64255e-26	-5.82626e-10	-1.22728	0.000152433	-5.82626e-10	-1.23963	0.000152626	-5.82626e-10	-1.23963
43796716	chr22:43796716:G:T	1.98443e-26	-2.29493	-0.403723	3.8006e-05	-2.33834	-0.290275	3.80554e-05	-2.33834	-0.290237
43796809	chr22:43796809:C:A	9.63458e-26	-5.82626e-10	-1.11862	0.000161447	-5.82626e-10	-1.18218	0.000161641	-5.82626e-10	-1.18224
43796907	chr22:43796907:G:A	2.22611e-25	0.937325	-1.21847	0.00016586	0.0420752	-1.19729	0.000166109	0.0424435	-1.19742
43796934	chr22:43796934:T:C	1.25885e-25	-5.82626e-10	-0.851199	0.000237656	-5.82626e-10	-0.795533	0.000237922	-5.82626e-10	-0.795679
43797486	chr22:43797486:G:C	8.23697e-26	-5.82626e-10	-1.27535	0.000147265	-5.82626e-10	-1.27412	0.000147449	-5.82626e-10	-1.27414
43797937	chr22:43797937:G:A	1.50537e-25	0.406723	-1.07908	2.20933e-05	-1.98613	-1.18495	2.21229e-05	-1.98614	-1.18487
43798471	chr22:43798471:G:A	1.07188e-25	-5.82626e-10	-1.01198	0.000203472	-5.82626e-10	-0.950831	0.000203693	-5.82626e-10	-0.951008
43799074	chr22:43799074:G:A	5.39328e-26	-1.94446	0.245629	0.000226528	-0.990373	0.146885	0.000227066	-0.99023	0.147851
43799240	chr22:43799240:G:C	1.48066e-25	-5.82626e-10	-0.688907	0.000242231	-5.82626e-10	-0.776466	0.00024247	-5.82626e-10	-0.776743
43799432	chr22:43799432:A:C	8.97539e-26	-5.82626e-10	-1.18949	0.000162934	-5.82626e-10	-1.17301	0.000163135	-5.82626e-10	-1.17304
43799483	chr22:43799483:T:C	1.00733e-25	0.202693	-1.27679	4.11251e-05	-1.27866	-1.27108	4.11828e-05	-1.27853	-1.27107
43800083	chr22:43800083:C:G	2.75512e-26	-2.37052	-2.96855e-10	5.1939e-05	-2.31629	-2.96855e-10	5.20051e-05	-2.31628	-2.96855e-10
43800087	chr22:43800087:C:A	2.17618e-26	-2.30029	-0.306118	4.19798e-05	-2.34247	-0.186698	4.20343e-05	-2.34247	-0.186661
43800303	chr22:43800303:C:T	3.17003e-26	-2.23024	-2.96855e-10	6.25632e-05	-2.13018	-2.96855e-10	6.26438e-05	-2.13016	-2.96855e-10
43800357	chr22:43800357:A:T	2.03488e-26	-2.31223	-0.361311	3.92637e-05	-2.35066	-0.245398	3.93147e-05	-2.35066	-0.245358
43800469	chr22:43800469:G:A	1.55395e-25	-5.82626e-10	-0.640596	0.000253265	-5.82626e-10	-0.731922	0.000253512	-5.82626e-10	-0.73221
43801172	chr22:43801172:A:C	3.64928e-26	-2.04395	-0.0455017	0.000142701	-1.16542	-0.140185	0.00014302	-1.16528	-0.139349
43801676	chr22:43801676:AT:A	1.13424e-25	-5.82626e-10	-0.955434	0.00021671	-5.82626e-10	-0.887797	0.000216945	-5.82626e-10	-0.887975
43801696	chr22:43801696:G:A	1.47033e-25	-5.82626e-10	-0.695908	0.000240985	-5.82626e-10	-0.781622	0.000241223	-5.82626e-10	-0.7819
43802006	chr22:43802006:G:A	1.59624e-25	0.549692	-1.16344	5.4514e-05	-1.05685	-1.21105	5.45881e-05	-1.05671	-1.2111
43802135	chr22:43802135:C:T	2.11025e-25	0.775535	-1.11013	6.23944e-05	-0.928163	-1.20472	6.24825e-05	-0.928015	-1.20472
43802156	chr22:43802156:G:A	9.73272e-26	-5.82626e-10	-1.10849	0.000172201	-5.82626e-10	-1.1177	0.000172431	-5.82626e-10	-1.11762
43802266	chr22:43802266:A:G	2.63042e-26	-2.31464	-0.102199	4.06416e-05	-2.28698	-0.274585	4.07022e-05	-2.28696	-0.274375
43802410	chr22:43802410:A:G	3.82683e-25	-5.82626e-10	0.260642	0.000626212	-5.82626e-10	0.173331	0.000626873	-5.82626e-10	0.173123
43802897	chr22:43802897:T:C	1.28259e-25	-5.82626e-10	-0.832517	0.00024513	-5.82626e-10	-0.76457	0.000245386	-5.82626e-10	-0.764788
43803833	chr22:43803833:A:G	9.77872e-25	-5.82626e-10	1.19881	0.00184303	-5.82626e-10	1.25281	0.00184568	-5.82626e-10	1.25298
43804166	chr22:43804166:A:G	1.1421e-25	0.236276	-1.1848	2.09288e-05	-2.02739	-1.19785	2.09533e-05	-2.02739	-1.19793
43804584	chr22:43804584:T:C	3.11835e-26	-1.96747	-0.279207	0.000132888	-1.02714	-0.349713	0.000133174	-1.027	-0.348968
43804675	chr22:43804675:T:G	2.1731e-26	-2.32098	-0.286843	4.22788e-05	-2.3565	-0.165572	4.23338e-05	-2.3565	-0.165533
43804726	chr22:43804726:T:C	2.8336e-26	-2.34243	-2.96855e-10	7.15276e-05	-1.99627	-2.96855e-10	7.16193e-05	-1.99626	-2.96855e-10
43804755	chr22:43804755:C:T	2.63605e-26	-2.3216	-0.0930986	5.07998e-05	-2.35835	0.0198897	5.08678e-05	-2.35836	0.0199671
43804780	chr22:43804780:C:G	1.54866e-25	-5.82626e-10	-0.644009	0.000252188	-5.82626e-10	-0.736183	0.000252433	-5.82626e-10	-0.736476
43804889	chr22:43804889:A:G	9.31482e-26	-5.82626e-10	-1.15237	0.000165078	-5.82626e-10	-1.15994	0.000165297	-5.82626e-10	-1.15987
43804916	chr22:43804916:A:G	8.60333e-26	-5.82626e-10	-1.23183	0.000154961	-5.82626e-10	-1.22318	0.000155153	-5.82626e-10	-1.22321
43805110	chr22:43805110:C:T	9.24871e-26	-5.82626e-10	-1.1595	0.000174425	-5.82626e-10	-1.10486	0.000174646	-5.82626e-10	-1.10486
43806081	chr22:43806081:G:A	2.36842e-26	-2.03591	-0.485849	9.54648e-05	-1.1598	-0.547803	9.56619e-05	-1.15966	-0.547136
43806118	chr22:43806118:A:T	1.47788e-25	-5.82626e-10	-0.690784	0.000262759	-5.82626e-10	-0.695121	0.000263137	-5.82626e-10	-0.694945
43806256	chr22:43806256:GA:G	1.01472e-24	-5.82626e-10	1.2358	0.00191313	-5.82626e-10	1.29014	0.00191591	-5.82626e-10	1.29033
43806413	chr22:43806413:C:T	1.08209e-26	-2.30655	-0.998541	3.18104e-05	-1.88678	-0.919788	3.18475e-05	-1.88671	-0.919953
43806490	chr22:43806490:C:T	9.4692e-27	-2.37373	-1.0648	1.54233e-05	-2.35384	-1.17663	1.54446e-05	-2.35383	-1.17652
43806574	chr22:43806574:G:A	4.25452e-25	0.271052	0.0955336	0.000396919	-0.521064	0.238438	0.000397096	-0.521117	0.237676
43806909	chr22:43806909:C:G	8.81409e-26	-5.82626e-10	-1.20763	0.000156005	-5.82626e-10	-1.21647	0.00015621	-5.82626e-10	-1.21642
43807865	chr22:43807865:C:T	1.15777e-26	-2.2774	-0.960087	3.58758e-05	-1.81315	-0.873141	3.59178e-05	-1.81308	-0.873309
43808269	chr22:43808269:T:C	6.12756e-26	-0.296654	-1.27453	2.75684e-05	-1.67295	-1.27674	2.76047e-05	-1.6729	-1.27674
43808439	chr22:43808439:C:T	1.17539e-26	-2.293	-0.929377	2.65573e-05	-2.10649	-0.880566	2.65774e-05	-2.10646	-0.881103
43808526	chr22:43808526:G:A	9.12099e-26	-5.82626e-10	-1.1734	0.000161081	-5.82626e-10	-1.18445	0.000161294	-5.82626e-10	-1.18439
43808777	chr22:43808777:G:A	2.98881e-26	-2.2891	-2.96855e-10	5.51043e-05	-2.25713	-2.96855e-10	5.5174e-05	-2.25713	-2.96855e-10
43808839	chr22:43808839:T:C	1.29865e-25	-5.82626e-10	-0.820074	0.000245595	-5.82626e-10	-0.762672	0.000245868	-5.82626e-10	-0.762825
43809038	chr22:43809038:A:C	3.09551e-26	-2.25403	-2.96855e-10	6.82412e-05	-2.04331	-2.96855e-10	6.83285e-05	-2.04329	-2.96855e-10
43809455	chr22:43809455:G:A	1.10638e-26	-2.2962	-0.986687	3.31418e-05	-1.86225	-0.903312	3.31806e-05	-1.86218	-0.903475
43809760	chr22:43809760:A:T	1.06855e-26	-2.31074	-1.00694	2.22045e-05	-2.1218	-1.04426	2.22382e-05	-2.12176	-1.04405
43809985	chr22:43809985:A:G	2.34978e-25	0.941755	-1.16883	0.000168502	0.00287484	-1.14228	0.000168747	0.00323831	-1.14246
43810000	chr22:43810000:A:G	8.79486e-27	-2.25716	-1.25523	1.47855e-05	-2.36578	-1.20693	1.48041e-05	-2.36578	-1.20694
43810383	chr22:43810383:T:C	1.20821e-26	-1.91945	-1.27539	2.49188e-05	-1.79285	-1.25789	2.49509e-05	-1.79281	-1.2579
43810649	chr22:43810649:G:C	1.42151e-25	-5.82626e-10	-0.729679	0.000231826	-5.82626e-10	-0.820369	0.000232058	-5.82626e-10	-0.820632
43811151	chr22:43811151:G:A	9.30168e-26	-5.82626e-10	-1.15379	0.000166105	-5.82626e-10	-1.15374	0.000166324	-5.82626e-10	-1.15368
43811562	chr22:43811562:C:G	8.37941e-26	-5.82626e-10	-1.2582	0.000150921	-5.82626e-10	-1.2496	0.000151104	-5.82626e-10	-1.24965
43811758	chr22:43811758:C:G	2.96343e-25	-5.82626e-10	0.00495058	0.000491152	-5.82626e-10	-0.0696052	0.000491851	-5.82626e-10	-0.0694437
43812098	chr22:43812098:G:A	8.80014e-26	-5.82626e-10	-1.20921	0.000157321	-5.82626e-10	-1.20807	0.000157511	-5.82626e-10	-1.20812
43812282	chr22:43812282:G:T	3.12669e-26	-2.244	-2.96855e-10	6.85299e-05	-2.03909	-2.96855e-10	6.86185e-05	-2.03906	-2.96855e-10
43812447	chr22:43812447:C:T	9.84624e-26	-5.82626e-10	-1.09689	0.000188762	-5.82626e-10	-1.02587	0.000188991	-5.82626e-10	-1.02592
43812540	chr22:43812540:T:C	1.30224e-25	-5.82626e-10	-0.81731	0.000221535	-5.82626e-10	-0.865778	0.000221825	-5.82626e-10	-0.865731
43813188	chr22:43813188:G:A	2.51864e-26	-1.85673	-0.603534	6.10992e-05	-1.70853	-0.445328	6.11353e-05	-1.70854	-0.445991
43813245	chr22:43813245:C:T	1.9856e-26	-2.31647	-0.381586	3.68055e-05	-2.34258	-0.318129	3.68363e-05	-2.34257	-0.318565
43813284	chr22:43813284:T:C	2.80033e-26	-2.0547	-0.299544	0.000102203	-1.36488	-0.274517	0.000102247	-1.36478	-0.275454
43813317	chr22:43813317:C:CTG	1.01141e-26	-2.15103	-1.2216	1.42525e-05	-2.36339	-1.24603	1.42713e-05	-2.36339	-1.24598
43813426	chr22:43813426:T:A	1.06207e-25	-5.82626e-10	-1.02117	0.000183272	-5.82626e-10	-1.05538	0.000183511	-5.82626e-10	-1.05535
43814143	chr22:43814143:C:T	2.75798e-26	-2.36948	-2.96855e-10	4.89228e-05	-2.37611	-2.96855e-10	4.89846e-05	-2.37611	-2.96855e-10
43814577	chr22:43814577:T:C	8.25337e-26	-5.82626e-10	-1.27336	0.000146952	-5.82626e-10	-1.27625	0.000147139	-5.82626e-10	-1.27624
43815018	chr22:43815018:T:C	7.74762e-27	-2.37047	-1.26871	1.47117e-05	-2.33378	-1.24394	1.47288e-05	-2.33377	-1.24405
43815055	chr22:43815055:C:T	8.95612e-26	-5.82626e-10	-1.19164	0.000162424	-5.82626e-10	-1.17615	0.000162613	-5.82626e-10	-1.17625
43815181	chr22:43815181:C:T	2.19054e-26	-1.83098	-0.768846	4.65434e-05	-1.63685	-0.789123	4.65931e-05	-1.63685	-0.789314
43815779	chr22:43815779:T:A	8.67676e-27	-2.35993	-1.16599	1.76266e-05	-2.30496	-1.09199	1.76442e-05	-2.30494	-1.09227
43816111	chr22:43816111:C:T	9.61038e-26	-5.82626e-10	-1.12114	0.000171405	-5.82626e-10	-1.12233	0.000171632	-5.82626e-10	-1.12227
43816156	chr22:43816156:T:C	9.67915e-26	-5.82626e-10	-1.11401	0.000172653	-5.82626e-10	-1.11507	0.000172882	-5.82626e-10	-1.11501
43816158	chr22:43816158:G:A	1.23385e-26	-2.32898	-0.844862	3.5151e-05	-1.91834	-0.788362	3.5185e-05	-1.91829	-0.788705
43816266	chr22:43816266:T:C	3.31498e-25	-5.82626e-10	0.117055	0.000651932	-5.82626e-10	0.213582	0.000652569	-5.82626e-10	0.213297
43816304	chr22:43816304:C:A	1.04096e-25	-5.82626e-10	-1.04125	0.000172996	-5.82626e-10	-1.11309	0.000173216	-5.82626e-10	-1.11308
43816557	chr22:43816557:TTAG:T	1.59687e-26	-2.09071	-0.825225	2.66519e-05	-2.2996	-0.683898	2.66704e-05	-2.2996	-0.684467
43816574	chr22:43816574:T:G	7.73513e-27	-2.36918	-1.27161	1.46797e-05	-2.32965	-1.25024	1.46969e-05	-2.32964	-1.25034
43816638	chr22:43816638:G:A	8.82194e-26	-5.82626e-10	-1.20674	0.000160043	-5.82626e-10	-1.19091	0.00016023	-5.82626e-10	-1.19101
43816958	chr22:43816958:C:T	3.05091e-25	-0.830281	0.864324	0.000224263	-2.16524	1.3117	0.000224146	-2.16524	1.30992
43817729	chr22:43817729:C:T	2.57302e-25	-0.136316	-2.96855e-10	0.000692154	0.27345	-2.96855e-10	0.000693134	0.273602	-2.96855e-10
43817883	chr22:43817883:T:G	9.76403e-26	-5.82626e-10	-1.10528	0.00017364	-5.82626e-10	-1.10937	0.00017387	-5.82626e-10	-1.10931
43818104	chr22:43818104:G:A	7.02308e-26	-0.850381	-0.584398	3.69597e-05	-2.16799	-0.488536	3.69826e-05	-2.168	-0.489176
43818243	chr22:43818243:T:C	1.0226e-25	-5.82626e-10	-1.05904	0.00018184	-5.82626e-10	-1.06323	0.000182083	-5.82626e-10	-1.06316
43818267	chr22:43818267:G:T	8.81262e-26	-5.82626e-10	-1.2078	0.000161195	-5.82626e-10	-1.18374	0.000161393	-5.82626e-10	-1.18378
43818359	chr22:43818359:A:G	9.78554e-26	-5.82626e-10	-1.10307	0.000174133	-5.82626e-10	-1.10654	0.000174365	-5.82626e-10	-1.10647
43818443	chr22:43818443:A:G	1.31834e-25	-5.82626e-10	-0.805024	0.000218086	-5.82626e-10	-0.881468	0.00021839	-5.82626e-10	-0.881339
43818515	chr22:43818515:A:T	8.49542e-26	-5.82626e-10	-1.24445	0.000148467	-5.82626e-10	-1.26599	0.00014865	-5.82626e-10	-1.26602
43818689	chr22:43818689:TTCA:T	9.74396e-26	-5.82626e-10	-1.10733	0.000173402	-5.82626e-10	-1.11075	0.000173632	-5.82626e-10	-1.11068
43819173	chr22:43819173:G:A	2.11607e-26	-1.81551	-0.818913	4.51793e-05	-1.61716	-0.83856	4.52279e-05	-1.61716	-0.838743
43819393	chr22:43819393:C:T	6.27221e-26	-0.882426	-0.665425	3.35896e-05	-2.17987	-0.57227	3.36114e-05	-2.17988	-0.572879
43819557	chr22:43819557:G:A	9.43851e-26	-5.82626e-10	-1.13918	0.000172686	-5.82626e-10	-1.11488	0.000172936	-5.82626e-10	-1.1147
43819782	chr22:43819782:C:T	7.68707e-27	-2.37135	-1.27568	1.44366e-05	-2.33534	-1.26125	1.44539e-05	-2.33533	-1.26133
43819783	chr22:43819783:G:A	1.23603e-25	-5.82626e-10	-0.869488	0.000215357	-5.82626e-10	-0.894062	0.000215672	-5.82626e-10	-0.893863
43819934	chr22:43819934:A:G	7.94771e-25	-5.82626e-10	0.991489	0.00129942	-5.82626e-10	0.903318	0.00130158	-5.82626e-10	0.903716
43820498	chr22:43820498:G:A	1.29989e-25	-5.82626e-10	-0.819116	0.000221161	-5.82626e-10	-0.867465	0.000221451	-5.82626e-10	-0.867419
43820921	chr22:43820921:T:C	2.00787e-26	-1.84081	-0.846099	4.29412e-05	-1.64086	-0.865668	4.29876e-05	-1.64086	-0.865847
43821418	chr22:43821418:G:A	2.1689e-26	-1.80632	-0.803441	4.62416e-05	-1.60918	-0.823299	4.62913e-05	-1.60918	-0.823484
43821424	chr22:43821424:G:A	1.19967e-25	-5.82626e-10	-0.899351	0.000205214	-5.82626e-10	-0.942306	0.000205481	-5.82626e-10	-0.942266
43821456	chr22:43821456:G:A	8.75166e-26	-5.82626e-10	-1.21474	0.000151452	-5.82626e-10	-1.24609	0.000151635	-5.82626e-10	-1.24614
43821587	chr22:43821587:G:T	9.26325e-26	-5.82626e-10	-1.15793	0.000165477	-5.82626e-10	-1.15753	0.000165695	-5.82626e-10	-1.15747
43821813	chr22:43821813:C:T	2.01908e-26	-1.49148	-1.18986	3.90024e-05	-1.39428	-1.20846	3.90574e-05	-1.39422	-1.20837
43822192	chr22:43822192:G:C	1.04211e-25	-5.82626e-10	-1.04015	0.000180093	-5.82626e-10	-1.07288	0.000180327	-5.82626e-10	-1.07285
43822670	chr22:43822670:TGTGTGTGTGTGTGGCAATGCTATGTTGGTTG:T	1.08174e-26	-2.034	-1.27141	1.86903e-05	-2.07009	-1.26826	1.87134e-05	-2.07011	-1.26826
43822672	chr22:43822672:TGTGTGTGTGTGGCAATGCTATGTTGGTTG:T	4.3882e-26	-1.90506	-2.96855e-10	8.22448e-05	-1.85666	-2.96855e-10	8.23505e-05	-1.85664	-2.96855e-10
43823165	chr22:43823165:G:A	1.42013e-25	-5.82626e-10	-0.730649	0.000241567	-5.82626e-10	-0.779212	0.000241886	-5.82626e-10	-0.779156
43823228	chr22:43823228:A:G	7.84078e-26	-0.172367	-1.15227	6.0856e-05	-1.01351	-1.14434	6.09379e-05	-1.01328	-1.14448
43823328	chr22:43823328:C:T	8.2838e-26	-5.82626e-10	-1.26968	0.000148595	-5.82626e-10	-1.26514	0.000148778	-5.82626e-10	-1.26516
43823692	chr22:43823692:A:G	1.34886e-26	-1.89153	-1.19319	2.53941e-05	-1.86404	-1.16781	2.54231e-05	-1.86401	-1.16795
43823733	chr22:43823733:G:A	1.04386e-25	-5.82626e-10	-1.03847	0.000200742	-5.82626e-10	-0.964336	0.000200997	-5.82626e-10	-0.964328
43824064	chr22:43824064:A:C	1.06963e-26	-2.37638	-0.940282	2.20422e-05	-2.33763	-0.835768	2.20622e-05	-2.33762	-0.83613
43824137	chr22:43824137:G:A	1.1837e-25	-5.82626e-10	-0.912754	0.000217519	-5.82626e-10	-0.88407	0.000217755	-5.82626e-10	-0.884251
43824180	chr22:43824180:C:T	8.46169e-26	-5.82626e-10	-1.24843	0.000148014	-5.82626e-10	-1.26905	0.000148196	-5.82626e-10	-1.26908
43824263	chr22:43824263:T:C	5.13557e-26	-1.64476	-0.103034	5.47168e-05	-2.25114	-0.0130503	5.47321e-05	-2.25115	-0.0140172
43824411	chr22:43824411:T:C	8.3959e-27	-2.37421	-1.18461	3.36393e-05	-1.60454	-1.14613	3.36829e-05	-1.60439	-1.14624
43824497	chr22:43824497:G:A	2.37746e-25	-0.140607	-0.0747552	9.28296e-05	-1.86238	0.126788	9.2856e-05	-1.86239	0.125816
43825066	chr22:43825066:G:C	1.01595e-25	-5.82626e-10	-1.06557	0.000181813	-5.82626e-10	-1.06338	0.000182056	-5.82626e-10	-1.06331
43825367	chr22:43825367:A:G	1.23087e-26	-1.94862	-1.22764	1.57429e-05	-2.3323	-1.17766	1.57615e-05	-2.33231	-1.17774
43825608	chr22:43825608:T:C	9.37804e-26	-5.82626e-10	-1.14561	0.000178038	-5.82626e-10	-1.08436	0.000178254	-5.82626e-10	-1.08441
43826244	chr22:43826244:G:T	1.66315e-25	-5.82626e-10	-0.572683	0.000262768	-5.82626e-10	-0.695085	0.000263018	-5.82626e-10	-0.695399
43826465	chr22:43826465:C:T	1.20909e-26	-1.92692	-1.2672	2.76778e-05	-1.68016	-1.26556	2.7716e-05	-1.68009	-1.26552
43826487	chr22:43826487:T:C	2.13672e-26	-1.34923	-1.27548	4.38764e-05	-1.21088	-1.2741	4.3934e-05	-1.21081	-1.27413
43826536	chr22:43826536:A:G	1.26012e-26	-1.95271	-1.20007	1.63423e-05	-2.33337	-1.13923	1.63614e-05	-2.33338	-1.13931
43826864	chr22:43826864:C:T	1.02165e-25	-1.05997	-2.96855e-10	0.000229261	-0.831497	-2.96855e-10	0.000229568	-0.831422	-2.96855e-10
43826927	chr22:43826927:A:C	8.03678e-27	-2.37043	-1.2321	2.09597e-05	-2.04185	-1.1819	2.09879e-05	-2.04179	-1.18189
43826960	chr22:43826960:G:A	1.17531e-26	-1.98855	-1.2339	1.5418e-05	-2.34447	-1.18635	1.54364e-05	-2.34448	-1.18642
43827185	chr22:43827185:T:C	8.68224e-26	-5.82626e-10	-1.2227	0.000155522	-5.82626e-10	-1.21957	0.000155724	-5.82626e-10	-1.21954
43827186	chr22:43827186:T:C	1.61464e-26	-1.62873	-1.27613	3.89784e-05	-1.33468	-1.26868	3.9029e-05	-1.33459	-1.26873
43827328	chr22:43827328:C:T	9.25996e-26	-5.82626e-10	-1.15828	0.000157334	-5.82626e-10	-1.20799	0.000157541	-5.82626e-10	-1.20794
43827359	chr22:43827359:T:C	7.11772e-26	-1.42139	-2.96855e-10	0.000122579	-1.4576	-2.96855e-10	0.000122734	-1.4576	-2.96855e-10
43828144	chr22:43828144:C:T	8.39334e-26	-5.82626e-10	-1.25654	0.000150975	-5.82626e-10	-1.24924	0.000151158	-5.82626e-10	-1.2493
43828519	chr22:43828519:C:T	9.94801e-26	-5.82626e-10	-1.08661	0.000178038	-5.82626e-10	-1.08436	0.000178275	-5.82626e-10	-1.08429
43828701	chr22:43828701:T:C	8.35339e-26	-5.82626e-10	-1.26131	0.000147143	-5.82626e-10	-1.27495	0.000147327	-5.82626e-10	-1.27497
43829037	chr22:43829037:G:A	9.67344e-26	-5.82626e-10	-1.1146	0.000167741	-5.82626e-10	-1.14394	0.000167924	-5.82626e-10	-1.14411
43829764	chr22:43829764:A:G	2.2439e-26	-1.888	-0.687765	4.94824e-05	-1.65693	-0.707813	4.95336e-05	-1.65693	-0.708039
43829914	chr22:43829914:G:A	5.60343e-26	-0.596564	-1.06404	5.86069e-05	-1.08299	-1.11252	5.8677e-05	-1.08285	-1.11272
43829919	chr22:43829919:A:C	1.11571e-25	-5.82626e-10	-0.971907	0.000196092	-5.82626e-10	-0.987774	0.00019636	-5.82626e-10	-0.987672
43829966	chr22:43829966:T:A	1.26297e-26	-1.89524	-1.25528	1.54051e-05	-2.31252	-1.21914	1.54236e-05	-2.31253	-1.21919
43829978	chr22:43829978:G:A	1.64061e-26	-1.66131	-1.2276	4.04057e-05	-1.37505	-1.19234	4.04526e-05	-1.37496	-1.19253
43829993	chr22:43829993:C:A	1.45808e-25	0.391378	-1.09566	0.00010006	-0.57799	-1.08259	0.000100195	-0.577731	-1.08277
43830008	chr22:43830008:G:A	1.6189e-25	-0.626258	0.0266116	7.92895e-05	-2.08009	0.186837	7.93208e-05	-2.08009	0.185974
43831107	chr22:43831107:C:A	1.23004e-26	-1.91648	-1.26045	1.51461e-05	-2.31993	-1.22868	1.51644e-05	-2.31994	-1.22873
43831145	chr22:43831145:C:T	6.41059e-26	-0.579141	-0.946888	0.000164866	-0.180998	-0.980228	0.000165096	-0.180857	-0.980236
43831181	chr22:43831181:AG:A	1.26482e-26	-1.90087	-1.24818	2.94744e-05	-1.66299	-1.21985	2.95093e-05	-1.66292	-1.22
43831468	chr22:43831468:T:C	1.25579e-26	-1.91407	-1.24215	1.55947e-05	-2.32016	-1.19926	1.56133e-05	-2.32017	-1.19932
43831493	chr22:43831493:C:T	3.79354e-26	-2.05068	-2.96855e-10	4.94009e-05	-2.36639	-2.96855e-10	4.94632e-05	-2.36639	-2.96855e-10
43831520	chr22:43831520:G:A	8.48061e-26	-5.82626e-10	-1.2462	0.000148379	-5.82626e-10	-1.26659	0.000148562	-5.82626e-10	-1.26662
43831590	chr22:43831590:G:A	8.41958e-26	-5.82626e-10	-1.25342	0.000151594	-5.82626e-10	-1.24515	0.000151776	-5.82626e-10	-1.24521
43832110	chr22:43832110:G:A	8.31591e-26	-5.82626e-10	-1.26581	0.000146968	-5.82626e-10	-1.27614	0.000147153	-5.82626e-10	-1.27615
43832389	chr22:43832389:C:T	1.03093e-25	-5.82626e-10	-1.05093	0.000182448	-5.82626e-10	-1.05989	0.000182696	-5.82626e-10	-1.0598
43832487	chr22:43832487:G:A	5.11122e-26	-1.55871	-0.193829	5.39268e-05	-2.34087	0.0621378	5.39339e-05	-2.34088	0.061014
43832567	chr22:43832567:C:T	8.91258e-26	-5.82626e-10	-1.19652	0.000161168	-5.82626e-10	-1.18391	0.000161356	-5.82626e-10	-1.18401
43832700	chr22:43832700:C:T	1.29995e-26	-1.92998	-1.19168	1.65967e-05	-2.32399	-1.13316	1.66163e-05	-2.324	-1.13323
43833034	chr22:43833034:C:T	2.79286e-26	-2.35691	-2.96855e-10	5.50999e-05	-2.25721	-2.96855e-10	5.517e-05	-2.2572	-2.96855e-10
43837007	chr22:43837007:G:C	2.62514e-25	0.764985	-0.881247	8.56865e-05	-1.01035	-0.805308	8.57713e-05	-1.01024	-0.8057
43838159	chr22:43838159:G:A	1.83366e-26	-1.90124	-0.876424	4.00625e-05	-1.69258	-0.88334	4.01058e-05	-1.69258	-0.883519
43838167	chr22:43838167:G:A	6.68941e-26	-0.389175	-1.09428	0.000182806	0.0460565	-1.10399	0.000183039	0.0461985	-1.10412
43838203	chr22:43838203:A:G	6.27948e-25	0.755891	-2.96855e-10	0.000375519	-0.338049	-2.96855e-10	0.000376149	-0.337635	-2.96855e-10
43839053	chr22:43839053:C:T	1.2249e-26	-1.97165	-1.20947	1.60335e-05	-2.33822	-1.15345	1.60524e-05	-2.33823	-1.15353
43839321	chr22:43839321:C:T	1.18288e-25	-5.82626e-10	-0.913442	0.00021104	-5.82626e-10	-0.914312	0.000211283	-5.82626e-10	-0.914421
43840125	chr22:43840125:G:A	1.30723e-26	-1.96681	-1.14926	3.06987e-05	-1.74919	-1.09295	3.07308e-05	-1.74913	-1.09323
43840159	chr22:43840159:G:A	1.30551e-26	-1.90203	-1.21536	1.62882e-05	-2.31459	-1.16132	1.63075e-05	-2.31461	-1.16139
43840261	chr22:43840261:G:A	8.65005e-26	-5.82626e-10	-1.22642	0.000150205	-5.82626e-10	-1.25436	0.000150388	-5.82626e-10	-1.2544
43840601	chr22:43840601:G:A	1.56867e-25	-5.82626e-10	-0.631166	0.00032976	-5.82626e-10	-0.467993	0.000330179	-5.82626e-10	-0.467987
43840777	chr22:43840777:T:C	1.60599e-25	-5.82626e-10	-0.607655	0.00027035	-5.82626e-10	-0.666642	0.000270705	-5.82626e-10	-0.666592
43840920	chr22:43840920:GC:G	1.94956e-26	-1.43969	-1.27668	3.98969e-05	-1.30394	-1.27612	3.99496e-05	-1.30387	-1.27613
43840984	chr22:43840984:C:T	1.87887e-25	-0.835492	0.384766	0.00010274	-2.15724	0.523085	0.000102791	-2.15724	0.522319
43841084	chr22:43841084:C:T	1.31224e-25	-5.82626e-10	-0.809659	0.000219889	-5.82626e-10	-0.873235	0.000220205	-5.82626e-10	-0.873061
43841102	chr22:43841102:G:A	1.13303e-26	-2.04121	-1.21788	1.56177e-05	-2.35233	-1.16562	1.56363e-05	-2.35233	-1.16569
43841447	chr22:43841447:T:C	1.37846e-25	-5.82626e-10	-0.760431	0.000230782	-5.82626e-10	-0.824882	0.000231113	-5.82626e-10	-0.824714
43841522	chr22:43841522:C:A	1.20021e-26	-1.96113	-1.24036	1.54157e-05	-2.33504	-1.19593	1.54341e-05	-2.33505	-1.196
43841580	chr22:43841580:C:T	2.55727e-25	-0.142454	-2.96855e-10	0.000711129	0.300496	-2.96855e-10	0.000712138	0.300651	-2.96855e-10
43842218	chr22:43842218:G:A	1.39659e-25	-5.82626e-10	-0.747364	0.000240159	-5.82626e-10	-0.785056	0.000240403	-5.82626e-10	-0.785306
43842296	chr22:43842296:A:T	9.62695e-26	-5.82626e-10	-1.11941	0.000177914	-5.82626e-10	-1.08506	0.000178113	-5.82626e-10	-1.0852
43842386	chr22:43842386:G:A	1.23021e-25	-5.82626e-10	-0.874207	0.000202389	-5.82626e-10	-0.956166	0.000202591	-5.82626e-10	-0.956434
43842416	chr22:43842416:C:T	9.63321e-27	-2.16464	-1.25671	2.05437e-05	-2.01025	-1.23355	2.0568e-05	-2.0102	-1.23368
43842443	chr22:43842443:T:C	1.84872e-26	-2.27332	-0.496169	7.96998e-05	-1.33152	-0.556573	7.98623e-05	-1.33139	-0.555926
43842525	chr22:43842525:T:G	7.93735e-27	-2.35993	-1.25506	1.60827e-05	-2.25133	-1.23728	1.61042e-05	-2.2513	-1.23725
43843094	chr22:43843094:G:A	2.85037e-26	-2.33653	-2.96855e-10	5.35249e-05	-2.28621	-2.96855e-10	5.35935e-05	-2.28619	-2.96855e-10
43843177	chr22:43843177:G:A	7.7384e-26	-0.277082	-1.0607	0.000211281	0.158166	-1.07134	0.000211548	0.158312	-1.07148
43843311	chr22:43843311:A:G	3.05025e-26	-2.26876	-2.96855e-10	4.97135e-05	-2.36008	-2.96855e-10	4.97767e-05	-2.36007	-2.96855e-10
43843316	chr22:43843316:A:G	1.2395e-26	-1.93774	-1.23153	1.57394e-05	-2.32712	-1.18307	1.5758e-05	-2.32713	-1.18314
43843835	chr22:43843835:C:T	1.34418e-25	-5.82626e-10	-0.785609	0.000228192	-5.82626e-10	-0.836169	0.00022849	-5.82626e-10	-0.836128
43844282	chr22:43844282:T:C	1.31857e-26	-1.87638	-1.23105	1.59749e-05	-2.30646	-1.18888	1.5994e-05	-2.30648	-1.18893
43844334	chr22:43844334:G:A	8.67219e-26	-5.82626e-10	-1.22386	0.000161511	-5.82626e-10	-1.18179	0.000161709	-5.82626e-10	-1.18182
43844425	chr22:43844425:G:C	8.22734e-26	-5.82626e-10	-1.27652	0.000147366	-5.82626e-10	-1.27344	0.000147555	-5.82626e-10	-1.27342
43844547	chr22:43844547:A:C	1.30236e-25	-5.82626e-10	-0.817217	0.000219037	-5.82626e-10	-0.877119	0.000219348	-5.82626e-10	-0.876962
43844805	chr22:43844805:C:T	1.46145e-25	0.313605	-1.01557	0.000101119	-0.64747	-1.00259	0.000101253	-0.647215	-1.00279
43845095	chr22:43845095:T:C	6.66063e-26	-1.48777	-2.96855e-10	6.65967e-05	-2.0677	-2.96855e-10	6.66878e-05	-2.0676	-2.96855e-10
43845521	chr22:43845521:G:A	1.1998e-26	-1.94463	-1.2572	1.50927e-05	-2.33017	-1.22198	1.51109e-05	-2.33018	-1.22203
43845646	chr22:43845646:G:T	2.14947e-26	-1.86183	-0.756925	4.68602e-05	-1.64022	-0.778972	4.69096e-05	-1.64022	-0.779177
43845693	chr22:43845693:C:T	1.21165e-26	-1.93601	-1.25598	1.51708e-05	-2.32684	-1.22014	1.5189e-05	-2.32686	-1.22019
43845780	chr22:43845780:T:C	9.55067e-25	-5.82626e-10	1.17522	0.0015371	-5.82626e-10	1.07129	0.00153981	-5.82626e-10	1.0718
43845938	chr22:43845938:C:T	2.20759e-25	-5.82626e-10	-0.289494	0.000361	-5.82626e-10	-0.377481	0.000361257	-5.82626e-10	-0.37803
43846187	chr22:43846187:C:T	1.4528e-25	0.351918	-1.05982	0.000100228	-0.61259	-1.04632	0.000100361	-0.612333	-1.04651
43846222	chr22:43846222:C:T	1.96781e-26	-1.88357	-0.823487	4.25501e-05	-1.66918	-0.846501	4.25956e-05	-1.66918	-0.84669
43847704	chr22:43847704:G:A	8.39261e-26	-5.82626e-10	-1.25663	0.000152554	-5.82626e-10	-1.23884	0.000152743	-5.82626e-10	-1.23886
43847799	chr22:43847799:G:A	9.76584e-26	-5.82626e-10	-1.10509	0.000174677	-5.82626e-10	-1.10342	0.000174909	-5.82626e-10	-1.10335
43847809	chr22:43847809:G:A	1.20405e-25	-5.82626e-10	-0.895705	0.000244798	-5.82626e-10	-0.765925	0.000245099	-5.82626e-10	-0.76596
43847894	chr22:43847894:C:G	1.11601e-25	0.118546	-1.09018	7.78297e-05	-0.783435	-1.1284	7.79372e-05	-0.783194	-1.12852
43848226	chr22:43848226:A:G	1.25217e-26	-2.02843	-1.13067	1.71685e-05	-2.3566	-1.06668	1.71886e-05	-2.35661	-1.06677
43848267	chr22:43848267:A:G	3.14267e-26	-2.23891	-2.96855e-10	4.90939e-05	-2.37262	-2.96855e-10	4.91558e-05	-2.37263	-2.96855e-10
43848741	chr22:43848741:A:G	1.48524e-25	0.36568	-1.0515	0.000102372	-0.599302	-1.03844	0.000102509	-0.599044	-1.03863
43849106	chr22:43849106:C:T	1.1796e-26	-1.97128	-1.24753	1.51996e-05	-2.33818	-1.20691	1.52178e-05	-2.33819	-1.20697
43849129	chr22:43849129:G:T	1.02593e-26	-2.11221	-1.24617	2.21394e-05	-1.9512	-1.2178	2.21652e-05	-1.95115	-1.21795
43849201	chr22:43849201:T:C	1.30769e-25	0.28716	-1.10029	8.8686e-05	-0.643176	-1.13808	8.88098e-05	-0.642925	-1.1382
43849299	chr22:43849299:G:T	1.71276e-25	0.687457	-1.23074	0.000107048	-0.373249	-1.21983	0.0001072	-0.372975	-1.21995
43849391	chr22:43849391:G:A	1.24145e-26	-1.9073	-1.26039	1.52118e-05	-2.31616	-1.22813	1.52302e-05	-2.31617	-1.22817
43850227	chr22:43850227:A:G	1.01404e-26	-2.11995	-1.25009	2.17712e-05	-1.96368	-1.22209	2.17967e-05	-1.96363	-1.22223
43850252	chr22:43850252:C:T	1.2068e-26	-1.94789	-1.24812	1.53054e-05	-2.33098	-1.20717	1.53237e-05	-2.33099	-1.20723
43850596	chr22:43850596:T:C	7.3112e-26	-1.39457	-2.96855e-10	7.02864e-05	-2.01378	-2.96855e-10	7.03832e-05	-2.01367	-2.96855e-10
43850860	chr22:43850860:C:T	1.12163e-26	-2.01049	-1.25872	1.47723e-05	-2.34967	-1.22394	1.47901e-05	-2.34968	-1.22398
43850877	chr22:43850877:C:A	1.19808e-26	-1.97297	-1.23029	1.55984e-05	-2.33886	-1.18034	1.56169e-05	-2.33886	-1.1804
43851208	chr22:43851208:G:C	9.00632e-26	-5.82626e-10	-1.18605	0.000154599	-5.82626e-10	-1.22552	0.000154783	-5.82626e-10	-1.22559
43851624	chr22:43851624:G:A	9.43093e-26	-5.82626e-10	-1.13999	0.000173946	-5.82626e-10	-1.10761	0.000174142	-5.82626e-10	-1.10775
43851988	chr22:43851988:C:T	2.97225e-25	-5.82626e-10	0.00792386	0.000491362	-5.82626e-10	-0.0691762	0.00049206	-5.82626e-10	-0.0690201
43852330	chr22:43852330:G:A	1.50678e-25	-5.82626e-10	-0.67142	0.000254836	-5.82626e-10	-0.725738	0.000255182	-5.82626e-10	-0.725643
43852331	chr22:43852331:C:G	1.50519e-25	-5.82626e-10	-0.672479	0.000254604	-5.82626e-10	-0.726648	0.00025495	-5.82626e-10	-0.726555
43852597	chr22:43852597:C:T	1.47438e-25	-5.82626e-10	-0.69316	0.000253014	-5.82626e-10	-0.732914	0.000253268	-5.82626e-10	-0.733173
43852624	chr22:43852624:G:A	1.12127e-26	-2.01673	-1.25279	1.48894e-05	-2.35126	-1.21444	1.49073e-05	-2.35127	-1.2145
43852721	chr22:43852721:C:T	1.57985e-25	-0.684927	0.0608622	8.08423e-05	-2.09709	0.223235	8.08744e-05	-2.0971	0.222374
43852747	chr22:43852747:G:C	1.09081e-26	-2.0358	-1.26126	1.46051e-05	-2.35631	-1.22868	1.46228e-05	-2.35631	-1.22873
43852999	chr22:43852999:C:A	5.38118e-26	-2.18602	0.484949	8.71033e-05	-2.37579	0.576528	8.7139e-05	-2.37579	0.575674
43853222	chr22:43853222:C:T	7.69429e-25	-5.82626e-10	0.959083	0.00126067	-5.82626e-10	0.873038	0.00126278	-5.82626e-10	0.873451
43853389	chr22:43853389:G:A	1.18973e-26	-1.98251	-1.22774	1.55965e-05	-2.34158	-1.17773	1.5615e-05	-2.34159	-1.1778
43853583	chr22:43853583:C:A	1.47549e-26	-1.7662	-1.22879	3.53275e-05	-1.51038	-1.19132	3.53684e-05	-1.5103	-1.19151
43853597	chr22:43853597:G:A	1.51182e-26	-1.74187	-1.22879	3.63883e-05	-1.48079	-1.19132	3.64305e-05	-1.48071	-1.19151
43853819	chr22:43853819:A:C	8.99878e-25	-5.82626e-10	1.11569	0.0014757	-5.82626e-10	1.03053	0.0014782	-5.82626e-10	1.03096
43853975	chr22:43853975:A:AG	1.23707e-26	-1.96032	-1.21091	1.60778e-05	-2.33506	-1.15386	1.60967e-05	-2.33507	-1.15394
43854129	chr22:43854129:C:T	9.9233e-26	-5.82626e-10	-1.0891	0.000170418	-5.82626e-10	-1.12811	0.000170649	-5.82626e-10	-1.12801
43854138	chr22:43854138:A:G	8.29516e-26	-5.82626e-10	-1.26831	0.000148939	-5.82626e-10	-1.26282	0.000149122	-5.82626e-10	-1.26286
43854187	chr22:43854187:C:T	1.34772e-26	-1.92487	-1.1607	1.74165e-05	-2.3239	-1.08504	1.74365e-05	-2.32391	-1.08515
43854274	chr22:43854274:C:A	8.29359e-26	-5.82626e-10	-1.2685	0.000162599	-5.82626e-10	-1.17507	0.000162808	-5.82626e-10	-1.17505
43854381	chr22:43854381:C:T	1.46849e-26	-1.76809	-1.23165	3.50032e-05	-1.51593	-1.19499	3.50438e-05	-1.51585	-1.19517
43854690	chr22:43854690:A:G	6.97116e-26	-0.338992	-1.10321	7.31493e-05	-0.864529	-1.10933	7.32359e-05	-0.864382	-1.10955
43854750	chr22:43854750:C:T	1.5161e-26	-1.75801	-1.20983	3.67076e-05	-1.4978	-1.16557	3.67493e-05	-1.49772	-1.16578
43855269	chr22:43855269:C:G	1.20167e-25	-5.82626e-10	-0.897681	0.000198665	-5.82626e-10	-0.974735	0.000198862	-5.82626e-10	-0.975011
43855309	chr22:43855309:G:A	1.04729e-26	-2.36006	-0.977713	2.16981e-05	-2.31271	-0.876425	2.17185e-05	-2.3127	-0.876761
43855446	chr22:43855446:G:A	9.78288e-26	-0.774207	-0.32914	5.19587e-05	-2.12876	-0.187145	5.19867e-05	-2.12877	-0.187865
43855631	chr22:43855631:C:T	1.33212e-25	-5.82626e-10	-0.794626	0.000226497	-5.82626e-10	-0.843624	0.000226791	-5.82626e-10	-0.843592
43855768	chr22:43855768:C:T	1.20102e-26	-1.98458	-1.21623	1.5836e-05	-2.34285	-1.16123	1.58547e-05	-2.34285	-1.1613
43855795	chr22:43855795:GC:G	1.21936e-26	-1.97229	-1.21336	1.59592e-05	-2.33905	-1.15727	1.5978e-05	-2.33906	-1.15735
43855972	chr22:43855972:T:C	1.14873e-26	-2.02781	-1.21751	1.55903e-05	-2.35664	-1.16307	1.56087e-05	-2.35664	-1.16315
43856090	chr22:43856090:A:C	1.04802e-26	-2.10499	-1.23209	1.50426e-05	-2.37207	-1.1834	1.50606e-05	-2.37207	-1.18347
43856654	chr22:43856654:G:A	1.60186e-25	-5.82626e-10	-0.610228	0.00026968	-5.82626e-10	-0.669123	0.000270034	-5.82626e-10	-0.669074
43856945	chr22:43856945:C:T	1.21838e-26	-1.94601	-1.24045	1.54549e-05	-2.33286	-1.19557	1.54733e-05	-2.33287	-1.19564
43857016	chr22:43857016:C:CTGATTA	8.85517e-26	-5.82626e-10	-1.20298	0.000152706	-5.82626e-10	-1.23784	0.000152889	-5.82626e-10	-1.23791
43857210	chr22:43857210:G:A	1.14594e-25	-5.82626e-10	-0.945171	0.000220028	-5.82626e-10	-0.872604	0.00022032	-5.82626e-10	-0.872541
43857788	chr22:43857788:G:A	1.14192e-26	-2.01451	-1.23675	1.52327e-05	-2.35275	-1.19016	1.52509e-05	-2.35276	-1.19022
43858084	chr22:43858084:A:C	1.2907e-25	-0.809195	-0.0170142	7.06986e-05	-2.1484	0.140472	7.07284e-05	-2.14841	0.139634
43858142	chr22:43858142:T:C	5.11378e-25	0.550543	-2.96855e-10	0.000319129	-0.500763	-2.96855e-10	0.000319659	-0.500366	-2.96855e-10
43858223	chr22:43858223:G:A	6.6346e-26	-0.555257	-0.936425	0.000171163	-0.153845	-0.969895	0.000171403	-0.153703	-0.969902
43858479	chr22:43858479:G:A	1.09969e-25	-5.82626e-10	-0.98637	0.000202416	-5.82626e-10	-0.956032	0.000202638	-5.82626e-10	-0.956198
43858629	chr22:43858629:T:C	3.88275e-26	-2.02744	-2.96855e-10	8.55358e-05	-1.81742	-2.96855e-10	8.56466e-05	-1.81739	-2.96855e-10
43858649	chr22:43858649:C:T	8.54668e-26	-5.82626e-10	-1.23844	0.000151817	-5.82626e-10	-1.24368	0.000152009	-5.82626e-10	-1.24368
43858797	chr22:43858797:C:T	1.02452e-25	-5.82626e-10	-1.05717	0.000210912	-5.82626e-10	-0.914917	0.000211137	-5.82626e-10	-0.915114
43859342	chr22:43859342:C:T	1.00404e-26	-2.36505	-1.01489	2.05801e-05	-2.32252	-0.919518	2.05998e-05	-2.3225	-0.919836
43859452	chr22:43859452:C:T	1.93703e-26	-1.88062	-0.842211	4.2319e-05	-1.65992	-0.861205	4.23646e-05	-1.65992	-0.861386
43859767	chr22:43859767:G:A	8.72949e-26	-5.82626e-10	-1.21727	0.000151181	-5.82626e-10	-1.24788	0.000151364	-5.82626e-10	-1.24793
43859948	chr22:43859948:T:C	4.02381e-25	-0.42865	0.739485	0.000232707	-1.99084	1.17427	0.000232594	-1.99085	1.17252
43859952	chr22:43859952:G:A	2.1967e-25	0.664829	-0.959268	0.000227944	0.128812	-0.96607	0.000228207	0.129048	-0.966416
43860701	chr22:43860701:CA:C	1.33896e-25	-0.576691	-0.212814	6.65631e-05	-2.05251	-0.0156997	6.65846e-05	-2.05251	-0.0166347
43861171	chr22:43861171:C:A	8.77124e-26	-5.82626e-10	-1.2125	0.00015167	-5.82626e-10	-1.24465	0.000151854	-5.82626e-10	-1.2447
43861176	chr22:43861176:A:G	1.96357e-26	-1.88679	-0.822428	4.26917e-05	-1.66963	-0.842727	4.27375e-05	-1.66963	-0.842913
43861364	chr22:43861364:T:C	1.21595e-26	-1.98388	-1.20457	1.60941e-05	-2.34298	-1.14493	1.6113e-05	-2.34298	-1.14501
43861547	chr22:43861547:A:G	1.99493e-26	-1.84776	-0.845607	4.37685e-05	-1.62243	-0.865011	4.38157e-05	-1.62244	-0.865193
43861651	chr22:43861651:G:A	1.12154e-25	-5.82626e-10	-0.966692	0.000276739	-5.82626e-10	-0.643283	0.000277088	-5.82626e-10	-0.643285
43861694	chr22:43861694:G:A	3.41214e-26	-2.26732	0.110673	5.99717e-05	-2.36294	0.190454	6.00035e-05	-2.36293	0.189714
43861882	chr22:43861882:C:A	1.54426e-25	-0.606909	-0.0399415	7.47612e-05	-2.06799	0.115935	7.47937e-05	-2.068	0.115113
43861953	chr22:43861953:T:C	1.20592e-26	-1.99472	-1.20201	1.60961e-05	-2.34623	-1.14155	1.6115e-05	-2.34624	-1.14163
43862156	chr22:43862156:G:C	1.00141e-25	-0.6962	-0.383788	5.31192e-05	-2.10593	-0.187887	5.31596e-05	-2.10594	-0.188385
43862403	chr22:43862403:C:T	6.94111e-26	-0.484584	-0.961935	0.000181007	-0.0734396	-0.994385	0.00018126	-0.073295	-0.994391
43862779	chr22:43862779:A:G	1.12964e-26	-2.13936	-1.12272	1.67439e-05	-2.37437	-1.07395	1.67624e-05	-2.37438	-1.07411
43863195	chr22:43863195:A:C	1.65531e-26	-2.00998	-0.870015	2.2424e-05	-2.34738	-0.808851	2.24468e-05	-2.34738	-0.809087
43863459	chr22:43863459:C:T	9.45243e-26	-5.82626e-10	-1.13771	0.000179441	-5.82626e-10	-1.07651	0.000179658	-5.82626e-10	-1.07656
43863761	chr22:43863761:C:G	1.71443e-26	-1.90138	-0.943519	3.73087e-05	-1.68495	-0.962178	3.73498e-05	-1.68496	-0.962338
43864292	chr22:43864292:G:A	1.15681e-26	-2.10941	-1.1289	1.67031e-05	-2.37063	-1.08013	1.67215e-05	-2.37063	-1.08029
43864526	chr22:43864526:T:C	1.1465e-26	-2.125	-1.12226	1.67906e-05	-2.37273	-1.07281	1.68091e-05	-2.37274	-1.07296
43864726	chr22:43864726:T:C	1.73945e-26	-1.91644	-0.913977	3.76836e-05	-1.70404	-0.93309	3.77248e-05	-1.70405	-0.933257
43865013	chr22:43865013:T:C	2.55295e-25	-5.82626e-10	-0.144144	0.000423849	-5.82626e-10	-0.216981	0.000424448	-5.82626e-10	-0.216832
43865046	chr22:43865046:G:A	1.27915e-25	-5.82626e-10	-0.835203	0.000214813	-5.82626e-10	-0.896588	0.000215114	-5.82626e-10	-0.896453
43865487	chr22:43865487:G:A	1.37954e-25	-0.583041	-0.176604	6.64493e-05	-2.05628	-0.0136415	6.64762e-05	-2.05628	-0.0144934
43865701	chr22:43865701:C:T	1.11339e-26	-2.12513	-1.15143	1.62737e-05	-2.37236	-1.10445	1.62919e-05	-2.37236	-1.10459
43866030	chr22:43866030:C:T	6.60668e-26	-0.507675	-0.988225	0.000171167	-0.10504	-1.01868	0.000171408	-0.104896	-1.01868
43866084	chr22:43866084:T:G	8.37184e-26	-5.82626e-10	-1.25911	0.00015099	-5.82626e-10	-1.24914	0.00015118	-5.82626e-10	-1.24915
43866347	chr22:43866347:A:G	1.19516e-26	-2.13305	-1.07265	1.7812e-05	-2.37378	-1.01271	1.78313e-05	-2.37378	-1.01289
43866705	chr22:43866705:G:A	1.0287e-25	-5.82626e-10	-1.0531	0.000195599	-5.82626e-10	-0.990293	0.000195853	-5.82626e-10	-0.990255
43867873	chr22:43867873:TGCATAAGAAGGG:T	8.23156e-26	-5.82626e-10	-1.27601	0.000146868	-5.82626e-10	-1.27682	0.000147054	-5.82626e-10	-1.27682
43867937	chr22:43867937:A:G	6.6129e-26	-0.538508	-0.95645	0.000170968	-0.136122	-0.98876	0.000171208	-0.13598	-0.988764
43868091	chr22:43868091:C:A	2.08294e-25	-0.674059	0.326446	0.000107655	-2.0985	0.511077	0.000107689	-2.0985	0.510129
43868331	chr22:43868331:G:T	8.84151e-26	-5.82626e-10	-1.20452	0.000154423	-5.82626e-10	-1.22666	0.00015462	-5.82626e-10	-1.22665
43868337	chr22:43868337:G:T	4.64418e-25	-0.0107074	0.464927	0.000282297	-1.39988	0.776477	0.000282434	-1.39981	0.775636
43868798	chr22:43868798:A:G	8.57361e-26	-5.82626e-10	-1.23529	0.000149271	-5.82626e-10	-1.26059	0.000149454	-5.82626e-10	-1.26063
43869443	chr22:43869443:A:G	1.12464e-26	-2.05989	-1.20663	2.45098e-05	-1.90072	-1.16656	2.4538e-05	-1.90067	-1.16673
43869580	chr22:43869580:C:T	8.23185e-26	-5.82626e-10	-1.27597	0.000148551	-5.82626e-10	-1.26543	0.000148732	-5.82626e-10	-1.26548
43869595	chr22:43869595:T:A	9.15609e-26	0.0527539	-1.22232	6.1859e-05	-0.923822	-1.21768	6.19451e-05	-0.923603	-1.21777
43870164	chr22:43870164:T:C	2.66093e-25	-5.82626e-10	-0.102718	0.000453199	-5.82626e-10	-0.150026	0.000453909	-5.82626e-10	-0.149724
43870259	chr22:43870259:A:G	1.27546e-26	-1.89312	-1.24756	1.60222e-05	-2.2398	-1.25258	1.60423e-05	-2.23979	-1.2526
43870397	chr22:43870397:A:G	1.09951e-25	-5.82626e-10	-0.986533	0.00018896	-5.82626e-10	-1.02482	0.000189229	-5.82626e-10	-1.02466
43870941	chr22:43870941:G:A	1.83799e-26	-2.16794	-0.607366	2.91008e-05	-2.37586	-0.519728	2.91312e-05	-2.37586	-0.519946
43870968	chr22:43870968:A:G	9.10571e-26	-5.82626e-10	-1.17508	0.000153425	-5.82626e-10	-1.23315	0.000153611	-5.82626e-10	-1.23319
43871006	chr22:43871006:C:T	2.75697e-25	-5.82626e-10	-0.0672642	0.000469127	-5.82626e-10	-0.115485	0.000469863	-5.82626e-10	-0.115179
43871119	chr22:43871119:G:C	1.52733e-26	-1.8059	-1.15456	3.51898e-05	-1.57237	-1.13323	3.52333e-05	-1.57237	-1.13326
43871456	chr22:43871456:C:T	1.46113e-26	-1.8103	-1.19447	3.34893e-05	-1.57615	-1.17898	3.35308e-05	-1.57616	-1.179
43871785	chr22:43871785:A:G	2.07974e-26	-1.69691	-0.954828	4.96467e-05	-1.48751	-0.873917	4.96966e-05	-1.48743	-0.874255
43872442	chr22:43872442:A:G	6.7113e-26	-0.490348	-0.98984	0.00017405	-0.0857287	-1.02129	0.000174295	-0.0855846	-1.02129
43872617	chr22:43872617:C:G	2.19182e-25	-5.82626e-10	-0.296665	0.000434427	-5.82626e-10	-0.19233	0.000434909	-5.82626e-10	-0.192484
43872628	chr22:43872628:T:A	1.16107e-26	-2.11618	-1.11845	1.68774e-05	-2.37129	-1.06909	1.68959e-05	-2.3713	-1.06925
43872696	chr22:43872696:T:C	1.80062e-26	-1.68729	-1.10856	4.19022e-05	-1.48225	-1.04877	4.19484e-05	-1.48217	-1.04901
43873224	chr22:43873224:G:A	1.12378e-26	-2.14159	-1.1257	1.66879e-05	-2.3745	-1.07717	1.67063e-05	-2.3745	-1.07733
43873410	chr22:43873410:T:C	8.19818e-27	-2.37637	-1.20628	1.54385e-05	-2.33974	-1.18976	1.54575e-05	-2.33973	-1.1898
43873442	chr22:43873442:T:C	1.29467e-25	0.405857	-1.229	7.83923e-05	-0.655001	-1.24963	7.85063e-05	-0.654762	-1.24968
43873863	chr22:43873863:G:A	3.14961e-25	-5.82626e-10	0.0658844	0.000535007	-5.82626e-10	0.0159212	0.000535852	-5.82626e-10	0.0162367
43873952	chr22:43873952:C:T	4.01841e-24	2.61208	-2.96855e-10	0.00332754	1.84363	-2.96855e-10	0.00333248	1.84385	-2.96855e-10
43874340	chr22:43874340:G:A	8.96182e-26	-5.82626e-10	-1.19101	0.000156861	-5.82626e-10	-1.211	0.000157072	-5.82626e-10	-1.21092
43874653	chr22:43874653:C:T	9.20879e-26	-5.82626e-10	-1.16382	0.000170161	-5.82626e-10	-1.12961	0.000170368	-5.82626e-10	-1.12966
43874994	chr22:43874994:G:A	1.04363e-25	-5.82626e-10	-1.03869	0.000190498	-5.82626e-10	-1.01671	0.000190723	-5.82626e-10	-1.0168
43875426	chr22:43875426:T:G	9.73889e-26	-5.82626e-10	-1.10785	0.000163305	-5.82626e-10	-1.17074	0.000163496	-5.82626e-10	-1.17083
43875541	chr22:43875541:T:C	1.86795e-26	-2.36999	-0.389144	3.344e-05	-2.30574	-0.450871	3.3471e-05	-2.30573	-0.451215
43875862	chr22:43875862:TCCAC:T	1.84853e-25	-5.82626e-10	-0.467003	0.000411937	-5.82626e-10	-0.245486	0.0004124	-5.82626e-10	-0.245627
43875873	chr22:43875873:C:G	1.84853e-25	-5.82626e-10	-0.467003	0.000411937	-5.82626e-10	-0.245486	0.0004124	-5.82626e-10	-0.245627
43875893	chr22:43875893:A:G	8.42577e-26	-5.82626e-10	-1.25269	0.000150594	-5.82626e-10	-1.25177	0.000150784	-5.82626e-10	-1.25177
43876356	chr22:43876356:G:C	2.5219e-25	0.761545	-0.917929	0.000140999	-0.413641	-0.903961	0.000141182	-0.413383	-0.904184
43876405	chr22:43876405:T:G	1.99614e-26	-1.69986	-0.992909	4.20852e-05	-1.50738	-1.01929	4.2133e-05	-1.50738	-1.01941
43877116	chr22:43877116:C:T	8.89152e-26	-5.82626e-10	-1.19888	0.000163808	-5.82626e-10	-1.16766	0.000164008	-5.82626e-10	-1.1677
43877488	chr22:43877488:G:A	2.13254e-26	-1.37385	-1.25282	2.59704e-05	-1.783	-1.2264	2.60005e-05	-1.78296	-1.22655
43877684	chr22:43877684:G:A	8.39576e-26	-5.82626e-10	-1.25625	0.000149041	-5.82626e-10	-1.26213	0.00014923	-5.82626e-10	-1.26213
43878287	chr22:43878287:T:A	2.29687e-25	-5.82626e-10	-0.249847	0.000520354	-5.82626e-10	-0.0118489	0.00052092	-5.82626e-10	-0.0120233
43878322	chr22:43878322:T:C	3.81829e-25	0.657735	-0.399326	0.000218792	-0.525038	-0.353199	0.000219022	-0.524787	-0.353659
43878387	chr22:43878387:C:T	6.18942e-26	-1.68362	0.122482	5.21788e-05	-2.37037	0.0586861	5.22461e-05	-2.37037	0.0587135
43878586	chr22:43878586:T:C	8.24417e-26	-5.82626e-10	-1.27447	0.000147839	-5.82626e-10	-1.27023	0.000148023	-5.82626e-10	-1.27025
43878815	chr22:43878815:C:A	1.16328e-26	-1.9614	-1.27133	2.43006e-05	-1.82559	-1.25027	2.43303e-05	-1.82555	-1.25035
43878934	chr22:43878934:G:A	4.98949e-26	-0.682439	-1.09421	3.80688e-05	-1.56324	-1.06372	3.81203e-05	-1.56311	-1.06376
43879277	chr22:43879277:G:C	9.3835e-26	-5.82626e-10	-1.14503	0.000162845	-5.82626e-10	-1.17356	0.000163053	-5.82626e-10	-1.17354
43879303	chr22:43879303:C:T	1.11417e-25	-5.82626e-10	-0.973287	0.000191258	-5.82626e-10	-1.01274	0.000191507	-5.82626e-10	-1.0127
43879579	chr22:43879579:G:A	1.4437e-26	-1.89381	-1.12296	6.41106e-05	-1.01542	-1.09033	6.41891e-05	-1.01528	-1.0905
43880023	chr22:43880023:G:A	3.53508e-26	-2.12124	-2.96855e-10	6.18809e-05	-2.14115	-2.96855e-10	6.19606e-05	-2.14112	-2.96855e-10
43880195	chr22:43880195:A:G	8.5734e-26	-5.82626e-10	-1.23532	0.000155561	-5.82626e-10	-1.21932	0.000155752	-5.82626e-10	-1.21936
43880226	chr22:43880226:G:A	8.43652e-26	-1.56854	0.317132	6.91663e-05	-2.3625	0.332651	6.9238e-05	-2.3625	0.332426
43880545	chr22:43880545:CAT:C	6.12307e-26	-1.25415	-0.317772	4.04816e-05	-2.29285	-0.272656	4.05379e-05	-2.29286	-0.272525
43880662	chr22:43880662:G:A	2.19505e-25	-5.82626e-10	-0.295193	0.000462855	-5.82626e-10	-0.128943	0.000463391	-5.82626e-10	-0.12905
43880908	chr22:43880908:G:A	8.836e-26	-5.82626e-10	-1.20515	0.000154999	-5.82626e-10	-1.22294	0.000155196	-5.82626e-10	-1.22293
43881238	chr22:43881238:C:T	8.66655e-26	-5.82626e-10	-1.22451	0.000154699	-5.82626e-10	-1.22488	0.000154894	-5.82626e-10	-1.22488
43881403	chr22:43881403:C:T	2.8331e-26	-2.34261	-2.96855e-10	4.96753e-05	-2.36085	-2.96855e-10	4.97382e-05	-2.36085	-2.96855e-10
43882235	chr22:43882235:C:T	8.46543e-26	-5.82626e-10	-1.24799	0.000153487	-5.82626e-10	-1.23274	0.00015367	-5.82626e-10	-1.23281
43882518	chr22:43882518:C:A	1.81053e-26	-1.66364	-1.12673	4.22673e-05	-1.43804	-1.08431	4.23159e-05	-1.43795	-1.0845
43882600	chr22:43882600:C:G	5.90036e-26	-2.35731	0.74834	0.000134694	-2.0501	0.686747	0.000134819	-2.0501	0.686405
43883368	chr22:43883368:G:T	1.8823e-25	-5.82626e-10	-0.448902	0.000353698	-5.82626e-10	-0.397914	0.000353984	-5.82626e-10	-0.398369
43883435	chr22:43883435:T:C	9.40487e-26	-0.624374	-0.518378	6.46874e-05	-1.61874	-0.478051	6.47567e-05	-1.61866	-0.47832
43883547	chr22:43883547:T:C	5.76328e-26	-0.755132	-0.877342	3.87081e-05	-1.77075	-0.839558	3.87507e-05	-1.77068	-0.83979
43883575	chr22:43883575:C:T	6.40171e-26	-0.88201	-0.645406	4.55224e-05	-1.84407	-0.604087	4.55712e-05	-1.844	-0.604342
43883625	chr22:43883625:C:A	1.33206e-26	-1.86747	-1.22978	8.55269e-05	-0.592378	-1.22515	8.56537e-05	-0.592221	-1.22509
43884532	chr22:43884532:G:T	7.98276e-26	-0.818935	-0.487762	5.60496e-05	-1.80609	-0.434031	5.61082e-05	-1.80602	-0.434317
43884621	chr22:43884621:A:G	3.42785e-25	-0.221751	0.372289	0.0002668	-1.31611	0.636251	0.000267047	-1.31604	0.635848
43884853	chr22:43884853:A:G	5.79151e-26	-0.967403	-0.660185	4.26565e-05	-1.89332	-0.619861	4.27024e-05	-1.89325	-0.62011
43884942	chr22:43884942:G:A	8.22793e-26	-5.82626e-10	-1.27645	0.000147381	-5.82626e-10	-1.27334	0.000147569	-5.82626e-10	-1.27332
43884952	chr22:43884952:A:G	6.12025e-26	-0.898957	-0.673421	4.43009e-05	-1.85433	-0.621019	4.43485e-05	-1.85427	-0.621271
43885069	chr22:43885069:C:T	1.03578e-25	-5.82626e-10	-1.04624	0.000200387	-5.82626e-10	-0.966105	0.000200623	-5.82626e-10	-0.966193
43885193	chr22:43885193:T:C	3.39823e-25	-0.164851	0.30671	0.000258508	-1.27671	0.565283	0.000258749	-1.27664	0.564883
43885281	chr22:43885281:C:T	3.28472e-25	-0.174471	0.282357	0.000249974	-1.28404	0.539038	0.000250207	-1.28397	0.538642
43885500	chr22:43885500:T:C	4.12913e-25	-0.0460187	0.382691	0.000298892	-1.20677	0.640493	0.000299176	-1.2067	0.640108
43885727	chr22:43885727:G:A	6.58765e-26	-0.897773	-0.601011	4.70862e-05	-1.8518	-0.562576	4.71368e-05	-1.85174	-0.562829
43885828	chr22:43885828:T:G	1.98427e-26	-1.45228	-1.24645	4.99797e-05	-1.09597	-1.25877	5.00417e-05	-1.09597	-1.25879
43886396	chr22:43886396:A:G	3.65125e-25	-0.23528	0.448955	0.000285825	-1.32222	0.711245	0.000286093	-1.32216	0.710854
43886427	chr22:43886427:G:A	2.12162e-25	-0.416232	0.087017	0.000176675	-1.45152	0.359468	0.000176828	-1.45145	0.359009
43886813	chr22:43886813:C:T	1.09898e-26	-2.35113	-0.938469	2.25788e-05	-2.32935	-0.820001	2.25978e-05	-2.32934	-0.820429
43887076	chr22:43887076:C:G	1.00843e-26	-2.35308	-1.02251	2.14291e-05	-2.2718	-0.92981	2.1457e-05	-2.27181	-0.929761
43887140	chr22:43887140:C:T	3.3712e-25	-0.253565	0.387437	0.0002638	-1.33736	0.646195	0.000264049	-1.33729	0.645809
43887316	chr22:43887316:A:T	1.05276e-25	-5.82626e-10	-1.02998	0.000199951	-5.82626e-10	-0.968285	0.000200195	-5.82626e-10	-0.968331
43887317	chr22:43887317:C:CTGT	1.05386e-25	-5.82626e-10	-1.02894	0.000200179	-5.82626e-10	-0.967149	0.000200422	-5.82626e-10	-0.967195
43887319	chr22:43887319:GCCT:G	1.05279e-25	-5.82626e-10	-1.02995	0.000199948	-5.82626e-10	-0.968299	0.000200192	-5.82626e-10	-0.968345
43887560	chr22:43887560:G:A	1.81265e-25	-1.25034	0.763732	0.000111804	-2.28907	0.739453	0.000111943	-2.28907	0.739445
43887676	chr22:43887676:A:G	2.79512e-25	-0.335488	0.281967	0.000223792	-1.39084	0.535194	0.000224005	-1.39077	0.534819
43887797	chr22:43887797:CAGGAG:C	2.65799e-25	-0.342957	0.239133	0.000212419	-1.39655	0.488755	0.000212623	-1.39649	0.488386
43887807	chr22:43887807:GGCA:G	2.67464e-25	-0.332191	0.23461	0.000213017	-1.38894	0.483955	0.000213221	-1.38888	0.483587
43888935	chr22:43888935:A:G	8.61204e-27	-2.36912	-1.16429	1.77597e-05	-2.35571	-1.03371	1.77809e-05	-2.35571	-1.03379
43888974	chr22:43888974:A:G	5.56041e-26	-1.68605	0.0177371	6.23777e-05	-2.31221	0.179064	6.24337e-05	-2.3122	0.178683
43889074	chr22:43889074:A:G	7.95368e-27	-2.36087	-1.25206	1.45247e-05	-2.37213	-1.21838	1.45418e-05	-2.37212	-1.21847
43889378	chr22:43889378:G:A	3.44414e-25	0.400732	-0.245454	0.00121748	0.891392	-0.0532083	0.00121916	0.891558	-0.0532615
43889548	chr22:43889548:G:A	2.63692e-26	-1.13791	-1.27646	9.57333e-05	-0.430748	-1.27404	9.58559e-05	-0.430741	-1.27403
43889759	chr22:43889759:G:A	8.276e-26	-5.82626e-10	-1.27062	0.000150698	-5.82626e-10	-1.25108	0.000150884	-5.82626e-10	-1.25111
43889885	chr22:43889885:A:G	4.468e-26	-0.913326	-0.973715	2.89258e-05	-1.91657	-0.985052	2.89609e-05	-1.91651	-0.985161
43890215	chr22:43890215:G:T	3.0026e-26	-1.03939	-1.24511	0.000113029	-0.311328	-1.22739	0.000113175	-0.311321	-1.22736
43890273	chr22:43890273:G:T	9.32252e-26	-1.33754	0.185995	5.53896e-05	-2.31046	0.0584964	5.54651e-05	-2.31047	0.0586006
43890436	chr22:43890436:T:C	2.07375e-26	-1.38043	-1.27419	6.37492e-05	-0.84369	-1.26771	6.38307e-05	-0.843687	-1.2677
43890467	chr22:43890467:G:A	1.06816e-25	-5.82626e-10	-1.01546	0.000208098	-5.82626e-10	-0.928347	0.000208342	-5.82626e-10	-0.928438
43891036	chr22:43891036:A:G	1.99661e-25	-5.82626e-10	-0.389943	0.000376046	-5.82626e-10	-0.336646	0.000376352	-5.82626e-10	-0.337096
43891182	chr22:43891182:A:G	7.83272e-27	-2.37587	-1.25239	1.44598e-05	-2.37542	-1.21957	1.44768e-05	-2.37542	-1.21965
43891327	chr22:43891327:C:T	7.05781e-26	-1.47243	0.0425879	4.66512e-05	-2.34087	-0.0827869	4.6715e-05	-2.34088	-0.082679
43891749	chr22:43891749:G:A	6.43633e-26	-1.27892	-0.243098	0.000116915	-1.13036	-0.374551	0.000117163	-1.13029	-0.373772
43892318	chr22:43892318:AG:A	1.04256e-25	-5.82626e-10	-1.03972	0.000201971	-5.82626e-10	-0.958232	0.000202207	-5.82626e-10	-0.958328
43892513	chr22:43892513:A:C	2.25542e-25	0.262133	-0.530192	0.000766666	0.747096	-0.371403	0.00076774	0.747258	-0.371427
43892659	chr22:43892659:A:G	9.28942e-26	-5.82626e-10	-1.1551	0.000163104	-5.82626e-10	-1.17197	0.000163323	-5.82626e-10	-1.17189
43893104	chr22:43893104:A:G	8.45212e-27	-2.31162	-1.24052	1.46334e-05	-2.37625	-1.2068	1.46506e-05	-2.37625	-1.20689
43893382	chr22:43893382:A:G	9.79437e-27	-2.19991	-1.20485	3.46774e-05	-1.6002	-1.12007	3.47207e-05	-1.6001	-1.12019
43893490	chr22:43893490:C:T	2.90836e-25	-5.82626e-10	-0.0138067	0.000502943	-5.82626e-10	-0.0458815	0.000503706	-5.82626e-10	-0.0456276
43893491	chr22:43893491:A:C	8.75862e-26	-5.82626e-10	-1.21394	0.000157072	-5.82626e-10	-1.20966	0.000157278	-5.82626e-10	-1.2096
43893709	chr22:43893709:A:G	2.15107e-25	-5.82626e-10	-0.315431	0.000246674	-5.82626e-10	-0.758289	0.000246974	-5.82626e-10	-0.758336
43893779	chr22:43893779:A:G	3.50934e-26	-0.878243	-1.25031	0.000136734	-0.114111	-1.23421	0.000136911	-0.114103	-1.23419
43894318	chr22:43894318:C:G	2.9078e-26	-1.46425	-0.852332	0.000101162	-0.860267	-0.789368	0.000101277	-0.860261	-0.789504
43894495	chr22:43894495:C:T	1.93759e-25	-5.82626e-10	-0.41995	0.000325737	-5.82626e-10	-0.480267	0.000326102	-5.82626e-10	-0.48041
43894569	chr22:43894569:C:T	1.23037e-25	-5.82626e-10	-0.874078	0.000220693	-5.82626e-10	-0.869584	0.000220982	-5.82626e-10	-0.869538
43894624	chr22:43894624:A:G	2.18739e-25	0.65223	-0.950915	0.000101026	-0.747867	-0.903115	0.000101166	-0.74767	-0.903188
43894647	chr22:43894647:G:A	1.27872e-25	-5.82626e-10	-0.835539	0.000317545	-5.82626e-10	-0.505737	0.000317842	-5.82626e-10	-0.506067
43894696	chr22:43894696:G:A	1.12527e-26	-2.25835	-1.00761	2.59837e-05	-2.07491	-0.933976	2.60128e-05	-2.07493	-0.934105
43894832	chr22:43894832:C:CA	8.5268e-26	-5.82626e-10	-1.24077	0.000158327	-5.82626e-10	-1.2017	0.000158519	-5.82626e-10	-1.20175
43894992	chr22:43894992:G:A	8.20992e-27	-2.34613	-1.23509	1.71898e-05	-2.21595	-1.20609	1.7211e-05	-2.21594	-1.20614
43895078	chr22:43895078:G:C	1.07037e-26	-2.11325	-1.20272	3.85095e-05	-1.42956	-1.18589	3.8558e-05	-1.42945	-1.18601
43895087	chr22:43895087:G:A	1.38422e-25	-5.82626e-10	-0.756259	0.000277616	-5.82626e-10	-0.64012	0.000277928	-5.82626e-10	-0.64026
43895140	chr22:43895140:C:T	2.24774e-26	-1.40587	-1.16819	7.77237e-05	-0.787302	-1.1259	7.78179e-05	-0.787296	-1.12595
43895220	chr22:43895220:A:G	3.06662e-26	-1.80204	-0.461369	0.000178418	-0.548804	-0.533427	0.000178788	-0.548646	-0.532774
43895301	chr22:43895301:C:T	1.27486e-25	-0.838561	-2.96855e-10	4.91571e-05	-2.37134	-2.96855e-10	4.92188e-05	-2.37134	-2.96855e-10
43895419	chr22:43895419:A:G	8.63388e-27	-2.25511	-1.27576	2.53105e-05	-1.75894	-1.2762	2.53432e-05	-1.7589	-1.27621
43895622	chr22:43895622:C:G	1.16294e-25	-5.82626e-10	-0.930443	0.000197753	-5.82626e-10	-0.979338	0.00019803	-5.82626e-10	-0.979203
43896208	chr22:43896208:T:G	8.95708e-27	-2.3759	-1.11822	1.83033e-05	-2.29322	-1.06605	1.83252e-05	-2.29321	-1.06613
43896491	chr22:43896491:C:T	8.43018e-27	-2.36337	-1.19138	2.75779e-05	-1.83491	-1.11443	2.76142e-05	-1.83493	-1.11437
43896551	chr22:43896551:G:T	3.88474e-26	-1.0326	-0.994322	9.60856e-05	-0.766307	-0.934812	9.61838e-05	-0.766229	-0.935131
43896793	chr22:43896793:C:T	8.60984e-26	-5.82626e-10	-1.23107	0.000147763	-5.82626e-10	-1.27075	0.000147948	-5.82626e-10	-1.27076
43896865	chr22:43896865:C:T	1.07632e-25	-5.82626e-10	-1.00785	0.000157498	-5.82626e-10	-1.20694	0.000157693	-5.82626e-10	-1.20697
43897091	chr22:43897091:C:T	8.82225e-27	-2.25146	-1.25783	1.45153e-05	-2.31623	-1.27493	1.45344e-05	-2.31619	-1.27491
43897098	chr22:43897098:C:T	9.81206e-27	-2.16904	-1.23391	1.47618e-05	-2.36284	-1.21147	1.47797e-05	-2.36285	-1.21152
43897325	chr22:43897325:G:A	8.23276e-26	-5.82626e-10	-1.27586	0.000146906	-5.82626e-10	-1.27657	0.00014709	-5.82626e-10	-1.27657
43897440	chr22:43897440:G:T	1.23031e-26	-2.04491	-1.1318	4.08897e-05	-1.39704	-1.15844	4.09424e-05	-1.39693	-1.15853
43897472	chr22:43897472:G:A	1.47061e-26	-1.7233	-1.275	1.77411e-05	-2.12294	-1.26754	1.77628e-05	-2.12292	-1.2676
43897774	chr22:43897774:G:A	1.94183e-26	-1.90474	-0.815608	3.34989e-05	-2.12205	-0.632797	3.35357e-05	-2.12208	-0.632932
43897844	chr22:43897844:G:A	8.48014e-26	-5.82626e-10	-1.24625	0.000147806	-5.82626e-10	-1.27046	0.000147995	-5.82626e-10	-1.27044
43897873	chr22:43897873:C:T	9.22548e-26	-5.82626e-10	-1.16201	0.000172612	-5.82626e-10	-1.11531	0.00017285	-5.82626e-10	-1.11519
43897885	chr22:43897885:C:T	1.47883e-25	-5.82626e-10	-0.690141	0.000282412	-5.82626e-10	-0.622991	0.000282765	-5.82626e-10	-0.623004
43897907	chr22:43897907:C:T	7.05249e-26	-0.868048	-0.562552	0.000176286	-0.564757	-0.529493	0.00017646	-0.564676	-0.529853
43898162	chr22:43898162:C:T	8.34896e-26	-5.82626e-10	-1.26184	0.000149807	-5.82626e-10	-1.25701	0.000150006	-5.82626e-10	-1.25695
43898439	chr22:43898439:G:A	8.2801e-26	-5.82626e-10	-1.27013	0.000148258	-5.82626e-10	-1.26741	0.000148452	-5.82626e-10	-1.26736
43899216	chr22:43899216:T:C	3.89815e-26	-2.02348	-2.96855e-10	6.01331e-05	-2.1698	-2.96855e-10	6.02081e-05	-2.16981	-2.96855e-10
43899223	chr22:43899223:A:G	5.4318e-26	-0.53065	-1.16106	8.91636e-05	-0.638129	-1.13776	8.92596e-05	-0.638169	-1.1379
43899306	chr22:43899306:C:T	9.02042e-26	-5.82626e-10	-1.18449	0.000166915	-5.82626e-10	-1.14888	0.000167117	-5.82626e-10	-1.14893
43899480	chr22:43899480:C:T	1.1165e-25	-1.01196	0.0407675	0.000243558	-0.791374	0.0203703	0.000243893	-0.79135	0.0204606
43899544	chr22:43899544:A:G	1.73309e-26	-1.92563	-0.908442	2.25044e-05	-2.09943	-1.05322	2.25368e-05	-2.09941	-1.05306
43899925	chr22:43899925:G:A	9.07244e-27	-2.21466	-1.26666	1.43346e-05	-2.34885	-1.25484	1.43526e-05	-2.34885	-1.25484
43900167	chr22:43900167:G:A	1.62967e-25	-0.593019	-2.96855e-10	0.000466142	-0.121868	-2.96855e-10	0.000466766	-0.121792	-2.96855e-10
43900170	chr22:43900170:T:C	1.04327e-25	0.227855	-1.26689	5.64417e-05	-0.960554	-1.2726	5.6515e-05	-0.960504	-1.27261
43900322	chr22:43900322:C:G	9.56228e-26	-5.82626e-10	-1.12615	0.000176766	-5.82626e-10	-1.09153	0.000176971	-5.82626e-10	-1.09164
43900374	chr22:43900374:A:T	4.63024e-25	1.40845	-0.957238	0.000170085	-0.0903637	-1.03969	0.000170318	-0.0903012	-1.03965
43900466	chr22:43900466:C:G	9.40796e-26	-5.82626e-10	-1.14242	0.000148917	-5.82626e-10	-1.26297	0.000149104	-5.82626e-10	-1.26298
43900487	chr22:43900487:A:G	9.06783e-27	-2.20715	-1.27468	1.4156e-05	-2.3394	-1.27682	1.41739e-05	-2.3394	-1.27682
43900803	chr22:43900803:C:T	3.88374e-26	-2.02718	-2.96855e-10	4.94522e-05	-2.36535	-2.96855e-10	4.95144e-05	-2.36536	-2.96855e-10
43900894	chr22:43900894:G:A	1.00369e-25	0.182262	-1.25997	5.48512e-05	-0.99389	-1.26784	5.4922e-05	-0.993841	-1.26787
43900932	chr22:43900932:C:T	1.47009e-26	-1.74408	-1.25457	1.82798e-05	-2.21365	-1.14691	1.83038e-05	-2.21364	-1.14687
43901369	chr22:43901369:T:G	1.06868e-26	-2.05697	-1.26059	1.66506e-05	-2.2031	-1.25081	1.66707e-05	-2.2031	-1.25087
43901685	chr22:43901685:T:G	9.15945e-27	-2.19853	-1.27325	1.44171e-05	-2.33459	-1.26335	1.44353e-05	-2.33459	-1.26336
43901806	chr22:43901806:A:T	2.35177e-26	-1.80491	-0.723904	2.84e-05	-2.24679	-0.673178	2.84437e-05	-2.24678	-0.672911
43901818	chr22:43901818:C:T	2.74993e-26	-2.3724	-2.96855e-10	4.90744e-05	-2.37302	-2.96855e-10	4.91365e-05	-2.37302	-2.96855e-10
43901959	chr22:43901959:G:T	3.15352e-26	-2.23546	-2.96855e-10	5.04645e-05	-2.34509	-2.96855e-10	5.05277e-05	-2.3451	-2.96855e-10
43902205	chr22:43902205:A:G	4.79581e-26	-0.727646	-1.08859	6.73945e-05	-0.88912	-1.16668	6.74837e-05	-0.889069	-1.16667
43902257	chr22:43902257:T:G	3.79667e-26	-1.07079	-0.979061	1.86916e-05	-2.36633	-0.971951	1.87153e-05	-2.36634	-0.971938
43902303	chr22:43902303:TGG:T	9.32027e-27	-2.19107	-1.26331	1.46281e-05	-2.33565	-1.24776	1.46465e-05	-2.33565	-1.24777
43902306	chr22:43902306:TCTCAAGGGG:T	9.30573e-27	-2.19487	-1.26107	1.46502e-05	-2.33742	-1.24448	1.46686e-05	-2.33742	-1.24449
43902377	chr22:43902377:C:T	2.07551e-26	-1.765	-0.888772	2.47227e-05	-2.20369	-0.854945	2.47415e-05	-2.20368	-0.855457
43902459	chr22:43902459:G:A	9.66568e-27	-2.17815	-1.23983	1.52847e-05	-2.33161	-1.20789	1.53032e-05	-2.33161	-1.20794
43902710	chr22:43902710:C:T	2.35272e-26	-1.77011	-0.758303	2.90955e-05	-2.20426	-0.691515	2.91168e-05	-2.20425	-0.692059
43902930	chr22:43902930:G:A	1.55784e-25	-5.82626e-10	-0.638094	0.000219656	-5.82626e-10	-0.874294	0.000219929	-5.82626e-10	-0.874315
43902958	chr22:43902958:G:A	1.68695e-26	-1.72629	-1.13477	1.90538e-05	-2.18979	-1.1293	1.90739e-05	-2.18978	-1.12952
43903014	chr22:43903014:G:A	1.09742e-26	-2.35499	-0.93603	2.0319e-05	-2.2407	-1.0141	2.03444e-05	-2.24067	-1.01414
43903112	chr22:43903112:G:A	3.87848e-26	-0.985879	-1.04266	1.7192e-05	-2.35451	-1.06741	1.72147e-05	-2.35452	-1.06733
43903186	chr22:43903186:C:G	5.64436e-26	-1.65332	-2.96855e-10	5.98708e-05	-2.17417	-2.96855e-10	5.99467e-05	-2.17417	-2.96855e-10
43903262	chr22:43903262:C:T	2.81705e-26	-2.34829	-2.96855e-10	4.90468e-05	-2.37358	-2.96855e-10	4.91087e-05	-2.37359	-2.96855e-10
43903562	chr22:43903562:G:A	8.40977e-26	-5.82626e-10	-1.25459	0.000157096	-5.82626e-10	-1.2095	0.000157286	-5.82626e-10	-1.20955
43903788	chr22:43903788:T:C	9.3373e-26	-0.53441	-0.615554	8.4159e-05	-1.06031	-0.773344	8.42714e-05	-1.06033	-0.773247
43903858	chr22:43903858:A:G	2.84371e-26	-2.33887	-2.96855e-10	4.91354e-05	-2.37178	-2.96855e-10	4.91974e-05	-2.37178	-2.96855e-10
43903968	chr22:43903968:G:A	9.32492e-27	-2.19039	-1.26349	1.50638e-05	-2.31081	-1.24325	1.50833e-05	-2.31081	-1.24322
43904332	chr22:43904332:C:T	8.27546e-26	-5.82626e-10	-1.27069	0.000148902	-5.82626e-10	-1.26307	0.000149085	-5.82626e-10	-1.2631
43904416	chr22:43904416:A:G	2.70352e-26	-1.18445	-1.20497	2.36183e-05	-1.88422	-1.22011	2.365e-05	-1.88421	-1.22004
43904419	chr22:43904419:C:T	6.34694e-26	-0.918363	-0.617645	3.25669e-05	-2.03059	-0.752471	3.26071e-05	-2.03062	-0.752466
43904487	chr22:43904487:T:G	1.46605e-26	-1.9718	-1.02962	2.01898e-05	-2.19338	-1.0678	2.02133e-05	-2.19337	-1.06791
43904593	chr22:43904593:C:T	9.00463e-26	0.0898088	-1.27605	4.73173e-05	-1.13537	-1.27412	4.73797e-05	-1.13531	-1.27411
43904602	chr22:43904602:C:T	9.71298e-26	-0.83472	-0.275797	4.49063e-05	-2.0024	-0.459381	4.49605e-05	-2.00243	-0.459407
43904677	chr22:43904677:C:T	8.79359e-26	-5.82626e-10	-1.20996	0.000160844	-5.82626e-10	-1.18592	0.000161063	-5.82626e-10	-1.18583
43904760	chr22:43904760:C:T	1.63481e-25	-0.363892	-0.225975	0.00014811	-0.807659	-0.460743	0.000148327	-0.807669	-0.460534
43904837	chr22:43904837:G:C	1.2711e-26	-1.8909	-1.25319	1.55975e-05	-2.25436	-1.26489	1.56169e-05	-2.25435	-1.26492
43904967	chr22:43904967:A:G	3.34182e-26	-1.81996	-0.357507	4.69236e-05	-2.14899	-0.268845	4.69992e-05	-2.14898	-0.268512
43905040	chr22:43905040:A:G	1.63289e-25	-5.82626e-10	-0.591042	0.000306485	-5.82626e-10	-0.541189	0.000306724	-5.82626e-10	-0.541673
43905208	chr22:43905208:GA:G	8.52674e-26	-5.82626e-10	-1.24077	0.000155352	-5.82626e-10	-1.22066	0.00015554	-5.82626e-10	-1.22072
43905296	chr22:43905296:G:A	1.08691e-24	0.438186	0.866346	0.000244166	-1.43246	0.663954	0.000244284	-1.43247	0.663184
43905372	chr22:43905372:G:A	2.65907e-25	-0.103419	-2.96855e-10	0.000607566	0.143103	-2.96855e-10	0.000608343	0.143118	-2.96855e-10
43905383	chr22:43905383:C:T	1.14816e-26	-2.10654	-1.13928	2.44504e-05	-1.96925	-1.10047	2.44806e-05	-1.96922	-1.10052
43906044	chr22:43906044:A:G	1.14214e-25	0.32641	-1.2749	2.5153e-05	-1.76717	-1.27422	2.51839e-05	-1.76717	-1.27425
43906269	chr22:43906269:A:G	2.85142e-26	-2.33616	-2.96855e-10	5.40143e-05	-2.27711	-2.96855e-10	5.40831e-05	-2.2771	-2.96855e-10
43906280	chr22:43906280:T:C	1.08443e-25	-5.82626e-10	-1.00034	0.000177086	-5.82626e-10	-1.08972	0.000177337	-5.82626e-10	-1.08957
43906347	chr22:43906347:G:A	8.22494e-26	-5.82626e-10	-1.27681	0.000147365	-5.82626e-10	-1.27344	0.000147548	-5.82626e-10	-1.27347
43906457	chr22:43906457:T:C	2.7484e-25	-1.5475	1.47712	0.000230352	-2.37231	1.54557	0.000230276	-2.37232	1.54397
43906764	chr22:43906764:T:C	8.72013e-26	-5.82626e-10	-1.21835	0.000149986	-5.82626e-10	-1.25582	0.000150182	-5.82626e-10	-1.25578
43906908	chr22:43906908:A:G	3.14738e-26	-1.52802	-0.709392	2.59907e-05	-2.26777	-0.740851	2.60202e-05	-2.26778	-0.740972
43907609	chr22:43907609:G:A	8.82056e-26	-5.82626e-10	-1.2069	0.00015717	-5.82626e-10	-1.20903	0.000157346	-5.82626e-10	-1.20918
43907619	chr22:43907619:A:G	3.16987e-26	-1.77404	-0.456246	3.43179e-05	-2.37057	-0.360117	3.43242e-05	-2.37058	-0.361193
43907722	chr22:43907722:T:C	8.53649e-26	-5.82626e-10	-1.23963	0.000159527	-5.82626e-10	-1.19414	0.000159713	-5.82626e-10	-1.19424
43908077	chr22:43908077:G:A	1.07648e-26	-2.17598	-1.1343	1.62526e-05	-2.31123	-1.16687	1.62757e-05	-2.31123	-1.16672
43908215	chr22:43908215:G:A	8.22534e-26	-5.82626e-10	-1.27676	0.000148281	-5.82626e-10	-1.26725	0.000148464	-5.82626e-10	-1.26728
43908305	chr22:43908305:C:T	2.33046e-24	-5.82626e-10	2.06725	0.00469191	-5.82626e-10	2.18724	0.00469676	-5.82626e-10	2.18701
43908436	chr22:43908436:G:A	1.17969e-26	-2.1435	-1.07523	1.75957e-05	-2.29484	-1.10386	1.76206e-05	-2.29484	-1.10371
43908539	chr22:43908539:T:G	9.23869e-27	-2.23685	-1.22631	1.43284e-05	-2.36052	-1.2436	1.43476e-05	-2.36052	-1.24352
43908889	chr22:43908889:C:T	8.22612e-26	-5.82626e-10	-1.27667	0.000147654	-5.82626e-10	-1.27149	0.000147837	-5.82626e-10	-1.27151
43908920	chr22:43908920:G:T	8.23833e-26	-5.82626e-10	-1.27518	0.000149251	-5.82626e-10	-1.26073	0.000149434	-5.82626e-10	-1.26076
43909185	chr22:43909185:G:A	3.46122e-26	-2.14236	-2.96855e-10	4.91222e-05	-2.37205	-2.96855e-10	4.91843e-05	-2.37205	-2.96855e-10
43909592	chr22:43909592:G:A	8.31192e-26	-5.82626e-10	-1.26629	0.000146905	-5.82626e-10	-1.27657	0.000147091	-5.82626e-10	-1.27657
43909735	chr22:43909735:C:T	7.56383e-26	-2.33367	0.973063	0.000153397	-2.36645	1.13313	0.000153506	-2.36646	1.13258
43909999	chr22:43909999:A:G	1.06205e-26	-2.16586	-1.15793	1.7504e-05	-2.30125	-1.10268	1.75271e-05	-2.30124	-1.10263
43910089	chr22:43910089:C:T	8.38997e-26	-5.82626e-10	-1.25694	0.000147874	-5.82626e-10	-1.27	0.000148063	-5.82626e-10	-1.26998
43910746	chr22:43910746:C:T	9.0038e-26	-5.82626e-10	-1.18633	0.000159071	-5.82626e-10	-1.197	0.000159261	-5.82626e-10	-1.19707
43910838	chr22:43910838:G:A	8.29795e-26	-5.82626e-10	-1.26797	0.000151603	-5.82626e-10	-1.24509	0.000151782	-5.82626e-10	-1.24517
43910981	chr22:43910981:C:T	2.86118e-26	-2.33275	-2.96855e-10	5.38458e-05	-2.28023	-2.96855e-10	5.39144e-05	-2.28022	-2.96855e-10
43911655	chr22:43911655:C:T	1.0734e-26	-2.37411	-0.939035	2.14108e-05	-2.37559	-0.826871	2.14367e-05	-2.37559	-0.826921
43911737	chr22:43911737:C:T	1.67041e-25	-5.82626e-10	-0.568326	0.000276933	-5.82626e-10	-0.642581	0.00027732	-5.82626e-10	-0.642448
43912192	chr22:43912192:A:G	9.07343e-26	-5.82626e-10	-1.17863	0.000172932	-5.82626e-10	-1.11346	0.000173142	-5.82626e-10	-1.11351
43912600	chr22:43912600:C:A	8.22834e-26	-5.82626e-10	-1.2764	0.000148818	-5.82626e-10	-1.26363	0.000148999	-5.82626e-10	-1.26368
43912623	chr22:43912623:T:A	3.00424e-26	-2.28396	-2.96855e-10	4.92232e-05	-2.36999	-2.96855e-10	4.92855e-05	-2.36999	-2.96855e-10
43913737	chr22:43913737:A:T	8.23412e-26	-5.82626e-10	-1.27569	0.000149061	-5.82626e-10	-1.262	0.000149244	-5.82626e-10	-1.26204
43913882	chr22:43913882:TA:T	8.35406e-27	-2.37635	-1.18747	1.78491e-05	-2.16076	-1.22365	1.78738e-05	-2.16075	-1.22353
43913918	chr22:43913918:T:G	8.33241e-26	-5.82626e-10	-1.26383	0.000152972	-5.82626e-10	-1.2361	0.000153161	-5.82626e-10	-1.23613
43914210	chr22:43914210:T:G	8.32559e-27	-2.34409	-1.22314	1.98636e-05	-2.00203	-1.27544	1.98896e-05	-2.002	-1.27543
43914499	chr22:43914499:G:A	8.22742e-26	-5.82626e-10	-1.27651	0.000148328	-5.82626e-10	-1.26693	0.000148512	-5.82626e-10	-1.26695
43914602	chr22:43914602:C:G	8.23268e-26	-5.82626e-10	-1.27587	0.000148888	-5.82626e-10	-1.26316	0.000149071	-5.82626e-10	-1.2632
43914638	chr22:43914638:A:G	3.58672e-25	1.47053	-1.27469	0.000113365	-0.259164	-1.27658	0.000113515	-0.259115	-1.27657
43914718	chr22:43914718:A:T	8.26735e-26	-5.82626e-10	-1.27167	0.00015057	-5.82626e-10	-1.25193	0.000150753	-5.82626e-10	-1.25198
43914766	chr22:43914766:T:C	1.05656e-25	-5.82626e-10	-1.02638	0.000171351	-5.82626e-10	-1.12264	0.000171596	-5.82626e-10	-1.12248
43914904	chr22:43914904:C:T	8.2323e-26	-5.82626e-10	-1.27591	0.000148862	-5.82626e-10	-1.26334	0.000149045	-5.82626e-10	-1.26337
43915181	chr22:43915181:C:T	8.69689e-26	-5.82626e-10	-1.22102	0.000154496	-5.82626e-10	-1.22619	0.000154695	-5.82626e-10	-1.22616
43915468	chr22:43915468:C:T	8.52319e-26	-5.82626e-10	-1.24119	0.000147182	-5.82626e-10	-1.27469	0.000147372	-5.82626e-10	-1.27466
43915591	chr22:43915591:C:T	6.53645e-25	2.03023	-1.23423	0.000191491	0.162581	-1.1741	0.000191708	0.162634	-1.17428
43915629	chr22:43915629:CAG:C	9.84005e-26	-5.82626e-10	-1.09752	0.000187642	-5.82626e-10	-1.03182	0.000187874	-5.82626e-10	-1.03185
43915710	chr22:43915710:A:G	2.62446e-26	-1.45847	-0.960637	2.60493e-05	-2.35851	-0.647853	2.6081e-05	-2.35852	-0.647895
43915864	chr22:43915864:G:A	8.23758e-26	-5.82626e-10	-1.27527	0.000149193	-5.82626e-10	-1.26112	0.000149376	-5.82626e-10	-1.26115
43915982	chr22:43915982:T:C	2.14796e-25	0.959672	-1.27655	7.42265e-05	-0.682789	-1.27645	7.43232e-05	-0.682744	-1.27645
43916142	chr22:43916142:G:A	8.22802e-26	-5.82626e-10	-1.27644	0.000148499	-5.82626e-10	-1.26578	0.000148683	-5.82626e-10	-1.26581
43916205	chr22:43916205:ATCCGTGTGAGGGCGCAGCAAGAAGGCCCTCACCAGACACCAGATGCTAGTG:A	8.24178e-26	-5.82626e-10	-1.27476	0.000149461	-5.82626e-10	-1.25932	0.000149644	-5.82626e-10	-1.25936
43916320	chr22:43916320:T:C	8.3312e-26	-5.82626e-10	-1.26397	0.000153253	-5.82626e-10	-1.23427	0.000153437	-5.82626e-10	-1.23433
43916463	chr22:43916463:C:T	3.10853e-26	-2.24983	-2.96855e-10	6.88185e-05	-2.03489	-2.96855e-10	6.89061e-05	-2.03488	-2.96855e-10
43916731	chr22:43916731:T:C	1.11957e-25	-5.82626e-10	-0.968449	0.000184206	-5.82626e-10	-1.0503	0.00018445	-5.82626e-10	-1.05024
43917164	chr22:43917164:G:T	9.42592e-26	-5.82626e-10	-1.14052	0.000159387	-5.82626e-10	-1.19502	0.000159599	-5.82626e-10	-1.19496
43917355	chr22:43917355:T:C	1.39287e-26	-1.83977	-1.21285	1.42286e-05	-2.37442	-1.23669	1.42459e-05	-2.37442	-1.23673
43917594	chr22:43917594:A:T	8.22518e-26	-5.82626e-10	-1.27678	0.000147664	-5.82626e-10	-1.27142	0.000147848	-5.82626e-10	-1.27144
43917668	chr22:43917668:C:T	8.2265e-26	-5.82626e-10	-1.27662	0.000148137	-5.82626e-10	-1.26822	0.000148321	-5.82626e-10	-1.26825
43917969	chr22:43917969:A:G	1.53238e-26	-1.7275	-1.22967	1.40025e-05	-2.36363	-1.26349	1.40201e-05	-2.36363	-1.2635
43918377	chr22:43918377:A:G	1.41744e-26	-1.78984	-1.24529	1.39016e-05	-2.37181	-1.26254	1.39188e-05	-2.37182	-1.26256
43918404	chr22:43918404:T:C	1.50531e-26	-1.73153	-1.24345	1.4021e-05	-2.36454	-1.26126	1.40383e-05	-2.36454	-1.26129
43918469	chr22:43918469:C:T	2.6852e-25	1.1778	-1.27144	9.52194e-05	-0.444934	-1.26524	9.53414e-05	-0.444891	-1.26527
43918545	chr22:43918545:A:G	8.5381e-27	-2.3279	-1.21413	2.11062e-05	-1.94289	-1.2739	2.1134e-05	-1.94286	-1.27388
43918645	chr22:43918645:T:C	1.4422e-26	-1.76871	-1.2491	1.3908e-05	-2.36889	-1.265	1.39253e-05	-2.36889	-1.26502
43918703	chr22:43918703:A:G	1.41359e-26	-1.78315	-1.25469	1.38374e-05	-2.37039	-1.26859	1.38547e-05	-2.3704	-1.2686
43918708	chr22:43918708:G:A	2.76339e-26	-1.52695	-0.84057	2.34249e-05	-2.3764	-0.736159	2.34302e-05	-2.3764	-0.737197
43918718	chr22:43918718:C:T	2.7682e-25	1.21358	-1.27677	9.68291e-05	-0.418094	-1.27532	9.69547e-05	-0.41805	-1.27533
43918723	chr22:43918723:G:A	1.51827e-26	-1.714	-1.2524	1.3973e-05	-2.36203	-1.2672	1.39903e-05	-2.36203	-1.26722
43918737	chr22:43918737:A:G	1.52087e-26	-1.71286	-1.25184	1.3977e-05	-2.36219	-1.26675	1.39943e-05	-2.3622	-1.26677
43918863	chr22:43918863:C:T	8.22488e-26	-5.82626e-10	-1.27682	0.000147871	-5.82626e-10	-1.27002	0.000148054	-5.82626e-10	-1.27004
43918933	chr22:43918933:T:G	1.05726e-25	-5.82626e-10	-1.02571	0.000213513	-5.82626e-10	-0.902661	0.00021372	-5.82626e-10	-0.902953
43919039	chr22:43919039:T:C	1.36134e-26	-1.81572	-1.25979	1.37549e-05	-2.37334	-1.27162	1.37721e-05	-2.37334	-1.27163
43919069	chr22:43919069:A:G	1.46035e-26	-1.76118	-1.24413	1.38397e-05	-2.36812	-1.27069	1.38571e-05	-2.36813	-1.2707
43919199	chr22:43919199:A:G	1.59294e-26	-2.00189	-0.916508	2.07864e-05	-2.37133	-0.860729	2.07982e-05	-2.37133	-0.861427
43919353	chr22:43919353:T:G	1.60071e-26	-1.67049	-1.24305	1.42489e-05	-2.34896	-1.26071	1.42665e-05	-2.34897	-1.26074
43919719	chr22:43919719:C:T	8.44048e-26	-5.82626e-10	-1.25094	0.000155215	-5.82626e-10	-1.22155	0.000155404	-5.82626e-10	-1.22159
43919959	chr22:43919959:C:T	9.27579e-26	-5.82626e-10	-1.15657	0.000159284	-5.82626e-10	-1.19567	0.000159495	-5.82626e-10	-1.19561
43919960	chr22:43919960:G:A	9.69745e-26	-5.82626e-10	-1.11212	0.000187694	-5.82626e-10	-1.03155	0.000187913	-5.82626e-10	-1.03164
43920316	chr22:43920316:C:G	9.80605e-26	-5.82626e-10	-1.10098	0.000156275	-5.82626e-10	-1.21474	0.000156469	-5.82626e-10	-1.21476
43920509	chr22:43920509:A:G	2.11376e-26	-1.36032	-1.27519	1.47631e-05	-2.30011	-1.27412	1.47815e-05	-2.30012	-1.27413
43920765	chr22:43920765:C:G	8.70045e-26	-5.82626e-10	-1.22061	0.0001589	-5.82626e-10	-1.19809	0.000159086	-5.82626e-10	-1.19817
43920820	chr22:43920820:A:T	2.64966e-26	-1.18405	-1.2255	1.55863e-05	-2.27562	-1.24435	1.56061e-05	-2.27563	-1.24433
43921194	chr22:43921194:C:A	9.95281e-26	-5.82626e-10	-1.08613	0.000193796	-5.82626e-10	-0.999552	0.00019402	-5.82626e-10	-0.999657
43921204	chr22:43921204:A:G	2.67517e-26	-1.19187	-1.20809	1.58088e-05	-2.27757	-1.22822	1.5829e-05	-2.27759	-1.22819
43921499	chr22:43921499:C:G	3.11484e-25	-5.82626e-10	0.0547822	0.000621291	-5.82626e-10	0.165442	0.000621751	-5.82626e-10	0.164918
43921536	chr22:43921536:A:T	2.8646e-26	-1.11306	-1.21849	1.59983e-05	-2.25493	-1.23895	1.60186e-05	-2.25494	-1.23893
43921830	chr22:43921830:G:C	9.24458e-26	-5.82626e-10	-1.15994	0.000157661	-5.82626e-10	-1.20591	0.00015787	-5.82626e-10	-1.20585
43921871	chr22:43921871:T:C	1.46494e-25	-5.82626e-10	-0.699582	0.000306473	-5.82626e-10	-0.541229	0.000306726	-5.82626e-10	-0.541666
43922364	chr22:43922364:C:T	1.03424e-24	2.45965	-1.20479	0.000416669	0.959364	-1.19343	0.000417224	0.959423	-1.19342
43922402	chr22:43922402:T:C	2.2743e-25	-5.82626e-10	-0.259724	0.000502118	-5.82626e-10	-0.0475224	0.000502511	-5.82626e-10	-0.0480034
43922583	chr22:43922583:A:T	8.45672e-26	-5.82626e-10	-1.24902	0.000148597	-5.82626e-10	-1.26512	0.000148788	-5.82626e-10	-1.26509
43922675	chr22:43922675:G:A	1.0712e-25	-5.82626e-10	-1.01261	0.000164776	-5.82626e-10	-1.16177	0.000164979	-5.82626e-10	-1.1618
43922816	chr22:43922816:T:C	2.40072e-25	-5.82626e-10	-0.205627	0.000533017	-5.82626e-10	0.0121945	0.000533429	-5.82626e-10	0.011706
43923016	chr22:43923016:T:TG	2.92161e-25	-5.82626e-10	-0.00926199	0.000581407	-5.82626e-10	0.0990938	0.000581846	-5.82626e-10	0.0985854
43923038	chr22:43923038:A:T	2.92742e-25	-5.82626e-10	-0.0072734	0.000582672	-5.82626e-10	0.101266	0.000583112	-5.82626e-10	0.100758
43923439	chr22:43923439:C:T	9.09795e-26	-5.82626e-10	-1.17593	0.0001532	-5.82626e-10	-1.23461	0.000153407	-5.82626e-10	-1.23452
43923801	chr22:43923801:G:A	9.12084e-26	-5.82626e-10	-1.17342	0.000174204	-5.82626e-10	-1.10613	0.000174413	-5.82626e-10	-1.1062
43923872	chr22:43923872:C:G	2.77426e-26	-2.3636	-2.96855e-10	5.32116e-05	-2.29208	-2.96855e-10	5.32794e-05	-2.29207	-2.96855e-10
43924110	chr22:43924110:G:A	9.27475e-26	-5.82626e-10	-1.15668	0.000178836	-5.82626e-10	-1.07989	0.000179044	-5.82626e-10	-1.07999
43924245	chr22:43924245:A:G	1.02231e-25	-5.82626e-10	-1.05933	0.000201526	-5.82626e-10	-0.96044	0.000201748	-5.82626e-10	-0.960602
43924317	chr22:43924317:C:A	8.37633e-26	-5.82626e-10	-1.25857	0.000147727	-5.82626e-10	-1.27099	0.000147916	-5.82626e-10	-1.27098
43924804	chr22:43924804:A:C	1.71879e-25	-5.82626e-10	-0.539773	0.000367704	-5.82626e-10	-0.359079	0.000368029	-5.82626e-10	-0.359458
43925165	chr22:43925165:T:C	1.67526e-25	-5.82626e-10	-0.565429	0.000357067	-5.82626e-10	-0.388435	0.000357391	-5.82626e-10	-0.388791
43925181	chr22:43925181:A:G	1.67949e-25	-5.82626e-10	-0.562904	0.000358087	-5.82626e-10	-0.385583	0.000358411	-5.82626e-10	-0.38594
43925319	chr22:43925319:C:T	1.01964e-25	-5.82626e-10	-1.06194	0.000200937	-5.82626e-10	-0.963369	0.000201161	-5.82626e-10	-0.963515
43925385	chr22:43925385:C:T	8.45784e-26	-5.82626e-10	-1.24889	0.000154555	-5.82626e-10	-1.22581	0.00015474	-5.82626e-10	-1.22588
43925735	chr22:43925735:G:A	9.91202e-26	-5.82626e-10	-1.09023	0.000194018	-5.82626e-10	-0.998409	0.000194238	-5.82626e-10	-0.998537
43925761	chr22:43925761:G:A	1.0172e-25	-5.82626e-10	-1.06434	0.000200161	-5.82626e-10	-0.967235	0.000200387	-5.82626e-10	-0.967369
43925837	chr22:43925837:C:T	1.04477e-25	-5.82626e-10	-1.0376	0.000206901	-5.82626e-10	-0.934116	0.000207133	-5.82626e-10	-0.934258
43926053	chr22:43926053:C:A	1.0142e-25	-5.82626e-10	-1.0673	0.000199512	-5.82626e-10	-0.970482	0.000199736	-5.82626e-10	-0.970623
43926358	chr22:43926358:T:C	8.42036e-26	-5.82626e-10	-1.25333	0.000156694	-5.82626e-10	-1.21206	0.00015688	-5.82626e-10	-1.21214
43926543	chr22:43926543:A:G	8.61068e-26	-5.82626e-10	-1.23098	0.000160925	-5.82626e-10	-1.18542	0.000161115	-5.82626e-10	-1.1855
43927056	chr22:43927056:G:A	9.60825e-26	-5.82626e-10	-1.12136	0.00017913	-5.82626e-10	-1.07825	0.000179358	-5.82626e-10	-1.07824
43927090	chr22:43927090:G:T	6.48263e-26	-1.1549	-0.359951	4.03096e-05	-1.65487	-0.914897	4.03586e-05	-1.65484	-0.914977
43927194	chr22:43927194:G:A	5.67792e-25	1.87503	-1.21984	3.57988e-05	-1.47116	-1.21728	3.58366e-05	-1.47121	-1.21744
43927502	chr22:43927502:AAAG:A	2.75298e-26	-1.10034	-1.27096	1.45313e-05	-2.31712	-1.27294	1.45496e-05	-2.31711	-1.27294
43927717	chr22:43927717:C:T	3.42295e-23	5.50698	-0.752706	2.54379e-05	-1.94588	-1.08424	2.54706e-05	-1.94584	-1.08426
43928085	chr22:43928085:A:G	1.7255e-20	10.0401	0.93699	8.54773e-05	-2.26866	0.450553	8.54948e-05	-2.26867	0.449508
43928181	chr22:43928181:G:A	8.26512e-26	-5.82626e-10	-1.27194	0.000147177	-5.82626e-10	-1.27472	0.000147361	-5.82626e-10	-1.27473
43928224	chr22:43928224:C:T	2.45282e-26	-1.23227	-1.25447	1.46893e-05	-2.30786	-1.27138	1.4708e-05	-2.30785	-1.27138
43928291	chr22:43928291:C:T	1.92837e-26	-1.4821	-1.2452	2.99032e-05	-2.35928	-0.509111	2.99182e-05	-2.35928	-0.509879
43928301	chr22:43928301:G:A	3.46528e-26	-0.92692	-1.21427	1.46456e-05	-2.33346	-1.24876	1.46643e-05	-2.33346	-1.24875
43928678	chr22:43928678:C:T	1.53261e-22	6.25333	-2.96855e-10	4.91169e-05	-2.37215	-2.96855e-10	4.91791e-05	-2.37215	-2.96855e-10
43928796	chr22:43928796:A:G	3.57823e-20	11.466	0.240368	1.9999e-05	-2.36872	-0.901957	2.00242e-05	-2.36873	-0.901948
43928850	chr22:43928850:C:T	0.711875	54.7414	1.40199	1.42602e-05	-2.37026	-1.23862	1.42791e-05	-2.37027	-1.23856
43928962	chr22:43928962:G:A	8.27611e-26	-5.82626e-10	-1.27061	0.00014965	-5.82626e-10	-1.25806	0.000149832	-5.82626e-10	-1.25811
43928975	chr22:43928975:G:A	0.2881	54.4985	0.740275	1.37375e-05	-2.36959	-1.27664	1.37549e-05	-2.36959	-1.27663
43929685	chr22:43929685:C:T	9.38524e-25	-5.82626e-10	1.15774	0.000153225	-5.82626e-10	-1.23445	0.000153427	-5.82626e-10	-1.2344
43929751	chr22:43929751:C:T	9.06982e-25	-5.82626e-10	1.12356	0.000152661	-5.82626e-10	-1.23814	0.000152861	-5.82626e-10	-1.23809
43929868	chr22:43929868:A:G	1.02118e-24	1.73911	-0.496962	1.84346e-05	-2.30027	-1.05186	1.84622e-05	-2.30028	-1.05162
43929892	chr22:43929892:C:T	1.75363e-25	-5.82626e-10	-0.519707	0.000366154	-5.82626e-10	-0.363304	0.00036656	-5.82626e-10	-0.363459
43929975	chr22:43929975:C:A	7.47401e-21	8.79484	1.34554	0.000135408	-2.31809	0.960023	0.000135325	-2.31808	0.958136
43930082	chr22:43930082:G:T	1.05142e-25	-5.82626e-10	-1.03126	0.000178617	-5.82626e-10	-1.08112	0.000178851	-5.82626e-10	-1.08107
43930392	chr22:43930392:T:C	2.63641e-07	40.02	1.31458	1.4845e-05	-2.35818	-1.21051	1.48644e-05	-2.3582	-1.21045
43930680	chr22:43930680:A:C	8.71336e-26	-5.82626e-10	-1.21912	0.00016433	-5.82626e-10	-1.16448	0.000164531	-5.82626e-10	-1.16452
43930820	chr22:43930820:C:T	4.95781e-07	40.6127	1.3534	1.5142e-05	-2.34455	-1.20433	1.51618e-05	-2.34457	-1.20426
43931080	chr22:43931080:TC:T	9.16737e-26	-5.82626e-10	-1.16833	0.000154181	-5.82626e-10	-1.22823	0.000154381	-5.82626e-10	-1.22819
43931132	chr22:43931132:C:A	4.96579e-24	3.33717	-0.513404	5.78886e-05	-2.36569	0.157852	5.79724e-05	-2.36569	0.158037
43931187	chr22:43931187:T:C	5.04504e-26	-1.76557	-2.96855e-10	6.46831e-05	-2.09686	-2.96855e-10	6.47652e-05	-2.09685	-2.96855e-10
43931195	chr22:43931195:C:T	6.05735e-23	5.91313	-0.58808	1.67591e-05	-2.3704	-1.07702	1.67837e-05	-2.3704	-1.07681
43931299	chr22:43931299:G:A	6.03709e-07	40.7363	1.42677	1.53921e-05	-2.34107	-1.19143	1.54123e-05	-2.34109	-1.19136
43931339	chr22:43931339:C:T	1.36505e-24	1.53238	-2.96855e-10	5.68816e-05	-2.22539	-2.96855e-10	5.69526e-05	-2.2254	-2.96855e-10
43931393	chr22:43931393:A:G	2.02637e-07	39.8443	1.22712	1.47302e-05	-2.35336	-1.22309	1.47494e-05	-2.35338	-1.22304
43931870	chr22:43931870:G:A	8.70428e-26	-5.82626e-10	-1.22017	0.000165146	-5.82626e-10	-1.15953	0.000165332	-5.82626e-10	-1.15966
43932163	chr22:43932163:T:C	2.11741e-18	16.3487	-0.561813	1.44205e-05	-2.36535	-1.23236	1.44384e-05	-2.36534	-1.23239
43932195	chr22:43932195:A:G	1.20948e-22	6.63147	-0.614915	1.64582e-05	-2.37383	-1.09171	1.64823e-05	-2.37383	-1.09151
43932850	chr22:43932850:G:A	2.40386e-07	40.1657	1.07654	1.44186e-05	-2.35452	-1.24331	1.44372e-05	-2.35454	-1.24327
43932952	chr22:43932952:C:T	1.86968e-26	-1.64311	-1.1151	2.36967e-05	-2.03692	-1.0641	2.37346e-05	-2.03693	-1.06376
43933317	chr22:43933317:G:A	1.04936e-20	9.19967	1.28004	9.62554e-05	-2.33798	0.638624	9.6287e-05	-2.33797	0.63768
43933395	chr22:43933395:G:A	1.86823e-07	39.906	1.08416	1.43667e-05	-2.35915	-1.24229	1.43853e-05	-2.35917	-1.24225
43933426	chr22:43933426:G:A	1.25767e-25	-5.82626e-10	-0.852131	0.000191453	-5.82626e-10	-1.01172	0.000191713	-5.82626e-10	-1.01162
43933839	chr22:43933839:C:T	2.68138e-23	5.1141	-0.603996	1.70184e-05	-2.34828	-1.08379	1.70433e-05	-2.34829	-1.08358
43934068	chr22:43934068:G:A	5.89728e-25	-5.82626e-10	0.693096	0.000424747	-5.82626e-10	-0.214864	0.000425156	-5.82626e-10	-0.215164
43934151	chr22:43934151:C:T	5.42873e-07	40.7325	1.32434	1.62706e-05	-2.34128	-1.13572	1.6292e-05	-2.3413	-1.13564
43934248	chr22:43934248:T:C	1.50313e-07	39.3799	1.39281	1.62698e-05	-2.35933	-1.11772	1.62913e-05	-2.35934	-1.11765
43934394	chr22:43934394:G:A	5.76384e-20	9.86816	2.31497	0.000244891	-2.37504	1.6095	0.000244851	-2.37504	1.60807
43935180	chr22:43935180:G:C	5.46632e-25	1.48962	-0.87241	3.04048e-05	-2.25434	-0.59742	3.04559e-05	-2.25434	-0.597002
43935431	chr22:43935431:G:A	3.13019e-26	-2.24289	-2.96855e-10	5.20229e-05	-2.31467	-2.96855e-10	5.20889e-05	-2.31467	-2.96855e-10
43935633	chr22:43935633:C:G	2.05365e-06	42.3576	1.02975	1.80688e-05	-2.20513	-1.16704	1.80918e-05	-2.20517	-1.16699
43935935	chr22:43935935:C:G	4.33039e-07	41.4179	0.412907	1.54595e-05	-2.25693	-1.2712	1.54787e-05	-2.25697	-1.27119
43935959	chr22:43935959:C:T	1.60066e-25	-5.82626e-10	-0.610979	0.000373312	-5.82626e-10	-0.343942	0.000373729	-5.82626e-10	-0.344089
43936063	chr22:43936063:G:A	4.34894e-07	41.3923	0.442812	1.51496e-05	-2.27888	-1.2695	1.51684e-05	-2.27891	-1.26949
43936316	chr22:43936316:A:G	8.49861e-26	-5.82626e-10	-1.24408	0.000158546	-5.82626e-10	-1.20031	0.000158732	-5.82626e-10	-1.2004
43936451	chr22:43936451:C:T	8.23316e-26	-5.82626e-10	-1.27581	0.000149236	-5.82626e-10	-1.26083	0.000149422	-5.82626e-10	-1.26085
43936597	chr22:43936597:T:C	3.08511e-07	41.1147	0.377071	1.52257e-05	-2.27033	-1.27304	1.52446e-05	-2.27037	-1.27303
43936613	chr22:43936613:T:C	2.87523e-07	40.9661	0.455145	1.51992e-05	-2.27665	-1.26847	1.52181e-05	-2.27668	-1.26845
43936690	chr22:43936690:G:A	6.19137e-07	41.7134	0.47486	1.54792e-05	-2.25965	-1.26721	1.54984e-05	-2.25969	-1.26719
43936805	chr22:43936805:A:T	5.02134e-26	-1.77028	-2.96855e-10	4.8939e-05	-2.37578	-2.96855e-10	4.90008e-05	-2.37578	-2.96855e-10
43936812	chr22:43936812:A:G	1.87665e-25	-5.82626e-10	-0.451908	0.000238007	-5.82626e-10	-0.794057	0.000238384	-5.82626e-10	-0.793739
43937008	chr22:43937008:T:TC	5.90639e-07	41.7183	0.422825	1.54357e-05	-2.25894	-1.27074	1.54548e-05	-2.25898	-1.27072
43937292	chr22:43937292:A:G	1.22466e-06	42.1269	0.743524	1.70715e-05	-2.23014	-1.19881	1.70928e-05	-2.23019	-1.19878
43937490	chr22:43937490:A:G	1.16888e-06	42.1063	0.717427	1.7416e-05	-2.20547	-1.2035	1.74377e-05	-2.20552	-1.20347
43937679	chr22:43937679:C:A	4.83424e-21	10.0661	-0.361416	0.00172956	1.64393	-0.454663	0.00173082	1.64396	-0.455226
43937814	chr22:43937814:T:G	8.448e-07	41.8793	0.619725	1.65022e-05	-2.24125	-1.22162	1.65227e-05	-2.24129	-1.22159
43937931	chr22:43937931:G:A	8.32909e-26	-5.82626e-10	-1.26423	0.00014696	-5.82626e-10	-1.2762	0.000147145	-5.82626e-10	-1.2762
43938060	chr22:43938060:A:G	8.88178e-26	-5.82626e-10	-1.19998	0.000154365	-5.82626e-10	-1.22704	0.000154563	-5.82626e-10	-1.22702
43938065	chr22:43938065:C:G	9.06062e-07	41.887	0.68204	1.66427e-05	-2.24368	-1.21071	1.66635e-05	-2.24372	-1.21068
43938088	chr22:43938088:T:C	7.46034e-07	41.6971	0.677604	1.6911e-05	-2.2501	-1.18829	1.6932e-05	-2.25014	-1.18827
43938649	chr22:43938649:T:C	5.43281e-07	41.4913	0.566296	1.59861e-05	-2.26445	-1.23019	1.6006e-05	-2.26449	-1.23017
43938923	chr22:43938923:G:A	1.05989e-25	-5.82626e-10	-1.02323	0.000170809	-5.82626e-10	-1.12581	0.000171038	-5.82626e-10	-1.12574
43938932	chr22:43938932:T:G	2.88151e-25	-5.82626e-10	-0.0230795	0.000157349	-5.82626e-10	-1.20789	0.000157539	-5.82626e-10	-1.20795
43939451	chr22:43939451:T:C	4.76096e-07	41.3145	0.611064	1.59338e-05	-2.27531	-1.2226	1.59538e-05	-2.27535	-1.22258
43939536	chr22:43939536:C:T	4.49331e-07	41.2136	0.65409	1.60141e-05	-2.2778	-1.21509	1.60342e-05	-2.27783	-1.21507
43939573	chr22:43939573:G:T	1.06953e-06	42.1387	0.59626	1.65936e-05	-2.23223	-1.22511	1.66142e-05	-2.23227	-1.22509
43939790	chr22:43939790:TGG:T	1.51928e-16	20.1514	-0.0912825	1.79477e-05	-2.34976	-1.02914	1.79704e-05	-2.34977	-1.02912
43939864	chr22:43939864:T:C	8.01284e-07	41.8434	0.60275	1.63524e-05	-2.24802	-1.22396	1.63728e-05	-2.24806	-1.22394
43939978	chr22:43939978:A:C	8.52429e-26	-5.82626e-10	-1.24106	0.000159007	-5.82626e-10	-1.19741	0.000159194	-5.82626e-10	-1.19749
43940143	chr22:43940143:C:T	8.40916e-26	-5.82626e-10	-1.25466	0.000147185	-5.82626e-10	-1.27467	0.000147372	-5.82626e-10	-1.27466
43940218	chr22:43940218:T:C	5.779e-07	41.4751	0.644224	1.61628e-05	-2.26688	-1.21676	1.61831e-05	-2.26692	-1.21674
43940227	chr22:43940227:G:A	1.43899e-25	-0.717451	-2.96855e-10	8.20897e-05	-1.85855	-2.96855e-10	8.21928e-05	-1.85855	-2.96855e-10
43940380	chr22:43940380:C:T	9.66318e-26	-5.82626e-10	-1.11566	0.000167452	-5.82626e-10	-1.14566	0.000167665	-5.82626e-10	-1.14565
43940430	chr22:43940430:A:G	5.86614e-07	41.5096	0.624782	1.6134e-05	-2.26517	-1.22026	1.61541e-05	-2.26521	-1.22024
43940616	chr22:43940616:T:C	8.14063e-07	41.8588	0.603161	1.63512e-05	-2.24806	-1.224	1.63715e-05	-2.2481	-1.22398
43941077	chr22:43941077:G:A	2.56368e-08	39.7258	-0.721771	1.47126e-05	-2.30115	-1.2765	1.47308e-05	-2.30118	-1.2765
43941653	chr22:43941653:G:A	6.90277e-07	41.7876	0.509493	1.60736e-05	-2.2508	-1.23838	1.60936e-05	-2.25084	-1.23836
43941700	chr22:43941700:C:T	3.06608e-26	-1.96778	-0.295798	4.50778e-05	-2.37593	-0.0820328	4.51332e-05	-2.37593	-0.0820672
43941778	chr22:43941778:A:G	3.02708e-25	-5.82626e-10	0.0262038	0.000667581	-5.82626e-10	0.237302	0.000668313	-5.82626e-10	0.237136
43942225	chr22:43942225:C:T	4.58288e-24	3.32205	-0.578535	1.82501e-05	-2.35814	-1.00404	1.82776e-05	-2.35815	-1.0038
43942254	chr22:43942254:T:C	9.50101e-26	0.00156183	-1.13414	2.43905e-05	-2.2913	-0.780864	2.44234e-05	-2.29129	-0.780793
43943175	chr22:43943175:A:G	2.36291e-24	2.80544	-0.724355	1.71603e-05	-2.31815	-1.10561	1.71855e-05	-2.31816	-1.10539
43943421	chr22:43943421:C:T	1.24779e-25	-5.82626e-10	-0.860024	0.000178516	-5.82626e-10	-1.08168	0.000178775	-5.82626e-10	-1.08149
43943696	chr22:43943696:A:G	1.02585e-25	-5.82626e-10	-1.05588	0.000166504	-5.82626e-10	-1.15134	0.000166727	-5.82626e-10	-1.15126
43945042	chr22:43945042:T:G	5.38559e-07	41.5445	0.504358	1.60083e-05	-2.2545	-1.23875	1.60282e-05	-2.25454	-1.23873
43945311	chr22:43945311:C:G	1.32577e-25	-5.82626e-10	-0.799402	0.000262487	-5.82626e-10	-0.696155	0.000262792	-5.82626e-10	-0.696259
43945313	chr22:43945313:T:C	5.70298e-07	41.6477	0.458384	1.60152e-05	-2.24765	-1.24517	1.60351e-05	-2.24769	-1.24515
43945333	chr22:43945333:CCCCAGGGGATG:C	4.38286e-25	0.396307	-2.96855e-10	4.89846e-05	-2.37485	-2.96855e-10	4.90466e-05	-2.37485	-2.96855e-10
43945418	chr22:43945418:G:A	6.41178e-07	41.6776	0.545659	1.62087e-05	-2.24829	-1.23252	1.62289e-05	-2.24833	-1.2325
43945420	chr22:43945420:G:A	6.778e-26	-0.269066	-1.20123	1.55291e-05	-2.3009	-1.22274	1.55463e-05	-2.30092	-1.22288
43945518	chr22:43945518:C:A	1.66001e-25	-0.256705	-0.317869	2.28614e-05	-2.35572	-0.781186	2.28953e-05	-2.35571	-0.780977
43945726	chr22:43945726:T:C	7.96272e-07	41.8796	0.560353	1.64488e-05	-2.23592	-1.23018	1.64693e-05	-2.23596	-1.23016
43945766	chr22:43945766:G:A	9.42005e-26	-5.82626e-10	-1.14114	0.000157002	-5.82626e-10	-1.2101	0.000157208	-5.82626e-10	-1.21005
43945786	chr22:43945786:A:G	8.0296e-07	41.9937	0.45458	1.62874e-05	-2.2302	-1.24577	1.63076e-05	-2.23024	-1.24575
43945792	chr22:43945792:T:C	4.63808e-07	41.3908	0.508674	1.58936e-05	-2.26233	-1.23811	1.59134e-05	-2.26237	-1.23809
43945961	chr22:43945961:C:T	8.28523e-26	-5.82626e-10	-1.26951	0.000147333	-5.82626e-10	-1.27366	0.000147517	-5.82626e-10	-1.27368
43946236	chr22:43946236:A:G	2.53317e-20	9.5954	1.7656	0.000151278	-2.36918	1.12194	0.000151266	-2.36918	1.1206
43946294	chr22:43946294:G:T	1.24273e-25	-5.82626e-10	-0.864086	0.000178182	-5.82626e-10	-1.08355	0.00017844	-5.82626e-10	-1.08337
43946445	chr22:43946445:C:T	1.13427e-24	1.74046	-0.393276	6.36729e-05	-2.21479	0.102188	6.37802e-05	-2.21479	0.102609
43946514	chr22:43946514:T:A	1.27682e-25	-5.82626e-10	-0.837019	0.000255596	-5.82626e-10	-0.722759	0.000255868	-5.82626e-10	-0.722958
43947089	chr22:43947089:T:C	6.63509e-07	41.7697	0.487811	1.61856e-05	-2.2415	-1.24074	1.62057e-05	-2.24154	-1.24072
43947129	chr22:43947129:T:A	9.0019e-26	-0.236053	-0.950492	1.51149e-05	-2.3526	-1.19808	1.51356e-05	-2.35259	-1.19798
43947271	chr22:43947271:A:G	4.73165e-07	41.4805	0.4389	1.58417e-05	-2.25674	-1.24697	1.58614e-05	-2.25678	-1.24696
43947472	chr22:43947472:A:G	1.75515e-24	2.39018	-0.606439	1.92905e-05	-2.2698	-1.03694	1.93195e-05	-2.26981	-1.03669
43947629	chr22:43947629:C:T	1.0622e-25	-5.82626e-10	-1.02106	0.000171249	-5.82626e-10	-1.12324	0.000171478	-5.82626e-10	-1.12316
43947766	chr22:43947766:T:G	1.37303e-25	-5.82626e-10	-0.764376	0.000191473	-5.82626e-10	-1.01161	0.000191755	-5.82626e-10	-1.0114
43947786	chr22:43947786:T:C	8.59641e-26	-5.82626e-10	-1.23264	0.000148406	-5.82626e-10	-1.26641	0.000148597	-5.82626e-10	-1.26638
43947827	chr22:43947827:C:T	5.93317e-26	-2.35073	0.747312	0.000569502	-0.559418	0.637823	0.00056977	-0.559365	0.636976
43948032	chr22:43948032:A:G	1.31531e-25	-5.82626e-10	-0.807326	0.000185713	-5.82626e-10	-1.04216	0.000185985	-5.82626e-10	-1.04196
43948131	chr22:43948131:A:G	2.39435e-24	2.6117	-0.517399	1.97348e-05	-2.29904	-0.984931	1.97651e-05	-2.29905	-0.984652
43948586	chr22:43948586:C:A	1.31143e-25	-5.82626e-10	-0.810279	0.000363212	-5.82626e-10	-0.37137	0.0003635	-5.82626e-10	-0.371842
43948992	chr22:43948992:C:T	2.75683e-24	2.92528	-0.690007	1.72464e-05	-2.33246	-1.0863	1.72719e-05	-2.33246	-1.08607
43949117	chr22:43949117:C:T	1.32069e-25	-5.82626e-10	-0.803243	0.000256749	-5.82626e-10	-0.718259	0.000257057	-5.82626e-10	-0.718322
43949174	chr22:43949174:C:T	3.02583e-25	-5.82626e-10	0.0257891	0.000825942	-5.82626e-10	0.450167	0.00082672	-5.82626e-10	0.449845
43949571	chr22:43949571:C:T	1.29722e-25	-5.82626e-10	-0.821173	0.000345261	-5.82626e-10	-0.422058	0.000345557	-5.82626e-10	-0.422462
43949891	chr22:43949891:G:A	1.06114e-06	41.9527	0.774362	1.75651e-05	-2.21422	-1.18623	1.7587e-05	-2.21426	-1.1862
43950046	chr22:43950046:C:T	5.43998e-25	1.07214	-0.45976	5.23144e-05	-2.19223	-0.116857	5.24133e-05	-2.19223	-0.116228
43950179	chr22:43950179:C:G	3.09384e-26	-1.01958	-1.23499	1.89964e-05	-2.04791	-1.2742	1.90207e-05	-2.04791	-1.27419
43950248	chr22:43950248:C:T	2.58171e-25	0.618171	-0.751113	4.11413e-05	-2.072	-0.477343	4.12148e-05	-2.07201	-0.476815
43950331	chr22:43950331:A:G	9.76823e-26	-5.82626e-10	-1.10485	0.000200752	-5.82626e-10	-0.964286	0.000200981	-5.82626e-10	-0.964411
43950399	chr22:43950399:A:G	3.5852e-26	-2.10717	-2.96855e-10	4.93842e-05	-2.36673	-2.96855e-10	4.94467e-05	-2.36673	-2.96855e-10
43950731	chr22:43950731:C:T	9.52071e-26	-5.82626e-10	-1.13051	0.000193823	-5.82626e-10	-0.999414	0.000194044	-5.82626e-10	-0.999535
43950759	chr22:43950759:T:G	6.05096e-25	1.94998	-1.23116	1.84581e-05	-2.32576	-1.02509	1.84818e-05	-2.32576	-1.02508
43951424	chr22:43951424:G:C	8.23306e-26	-5.82626e-10	-1.27582	0.000148016	-5.82626e-10	-1.26904	0.000148201	-5.82626e-10	-1.26905
43951553	chr22:43951553:G:T	7.25399e-25	2.09468	-1.19453	1.95266e-05	-2.34153	-0.953056	1.9552e-05	-2.34153	-0.953015
43952192	chr22:43952192:C:T	8.2415e-26	-5.82626e-10	-1.2748	0.00014959	-5.82626e-10	-1.25846	0.000149773	-5.82626e-10	-1.2585
43952355	chr22:43952355:G:C	8.24335e-26	-5.82626e-10	-1.27457	0.000148997	-5.82626e-10	-1.26243	0.00014918	-5.82626e-10	-1.26246
43952404	chr22:43952404:C:T	8.36149e-25	2.05211	-1.00987	1.61026e-05	-2.24842	-1.23895	1.61244e-05	-2.24843	-1.23885
43952566	chr22:43952566:G:T	8.35109e-10	35.0609	0.518868	2.30456e-05	-1.9499	-1.17899	2.30741e-05	-1.94993	-1.17898
43952627	chr22:43952627:A:G	8.86897e-26	-5.82626e-10	-1.20142	0.000152927	-5.82626e-10	-1.2364	0.000153124	-5.82626e-10	-1.23637
43953275	chr22:43953275:G:A	1.00492e-25	-5.82626e-10	-1.07649	0.000147228	-5.82626e-10	-1.27437	0.000147415	-5.82626e-10	-1.27437
43953335	chr22:43953335:T:C	2.27065e-22	7.31972	-0.673294	1.9855e-05	-2.1432	-1.1347	1.98795e-05	-2.1432	-1.13473
43953356	chr22:43953356:T:C	2.97349e-09	36.265	0.584708	2.87364e-05	-1.74955	-1.15864	2.87719e-05	-1.74959	-1.15863
43953896	chr22:43953896:C:T	9.23249e-26	-5.82626e-10	-1.16125	0.000155995	-5.82626e-10	-1.21654	0.0001562	-5.82626e-10	-1.21648
43953915	chr22:43953915:A:G	3.39074e-25	0.139652	-2.96855e-10	5.22382e-05	-2.31054	-2.96855e-10	5.23045e-05	-2.31054	-2.96855e-10
43954010	chr22:43954010:G:A	1.00152e-25	-5.82626e-10	-1.07988	0.000207138	-5.82626e-10	-0.932972	0.000207374	-5.82626e-10	-0.933099
43954045	chr22:43954045:C:T	1.25945e-25	-5.82626e-10	-0.850719	0.000196285	-5.82626e-10	-0.986789	0.00019657	-5.82626e-10	-0.986603
43954063	chr22:43954063:A:T	1.27637e-25	-5.82626e-10	-0.837373	0.00019848	-5.82626e-10	-0.975671	0.000198768	-5.82626e-10	-0.975481
43955163	chr22:43955163:G:C	1.14193e-25	-5.82626e-10	-0.948677	0.00022033	-5.82626e-10	-0.871229	0.000220604	-5.82626e-10	-0.87125
43955214	chr22:43955214:C:T	8.92456e-26	-5.82626e-10	-1.19517	0.000151013	-5.82626e-10	-1.24899	0.000151209	-5.82626e-10	-1.24896
43955269	chr22:43955269:A:G	8.23821e-26	-5.82626e-10	-1.2752	0.000148237	-5.82626e-10	-1.26755	0.000148421	-5.82626e-10	-1.26757
43955336	chr22:43955336:C:T	1.06283e-25	-5.82626e-10	-1.02046	0.000162191	-5.82626e-10	-1.17758	0.000162418	-5.82626e-10	-1.17745
43955966	chr22:43955966:A:G	1.54226e-25	-5.82626e-10	-0.648148	0.000285085	-5.82626e-10	-0.613569	0.000285476	-5.82626e-10	-0.613461
43956633	chr22:43956633:C:T	1.10526e-25	-5.82626e-10	-0.981315	0.000244594	-5.82626e-10	-0.766758	0.000244858	-5.82626e-10	-0.766943
43956986	chr22:43956986:C:T	1.00798e-26	-2.25749	-1.11854	3.30664e-05	-1.61064	-1.1572	3.31019e-05	-1.61061	-1.15742
43957185	chr22:43957185:T:C	9.17087e-26	-5.82626e-10	-1.16795	0.000174196	-5.82626e-10	-1.10618	0.0001744	-5.82626e-10	-1.10627
43957513	chr22:43957513:C:G	9.34846e-26	-5.82626e-10	-1.14877	0.000158805	-5.82626e-10	-1.19868	0.000159018	-5.82626e-10	-1.1986
43957567	chr22:43957567:C:T	6.87856e-25	1.91999	-1.07297	1.84918e-05	-2.25485	-1.09418	1.85145e-05	-2.25486	-1.09421
43958231	chr22:43958231:C:T	2.92606e-20	12.4362	-0.930987	1.72176e-05	-2.14467	-1.27575	1.72393e-05	-2.14467	-1.27576
43958660	chr22:43958660:G:A	1.60631e-25	-0.607453	-2.96855e-10	8.77467e-05	-1.7919	-2.96855e-10	8.78568e-05	-1.79191	-2.96855e-10
43958718	chr22:43958718:C:T	6.67721e-25	1.85922	-1.04191	1.853e-05	-2.22967	-1.1173	1.8554e-05	-2.22968	-1.11726
43958961	chr22:43958961:C:T	1.7628e-25	-5.82626e-10	-0.514493	0.000415608	-5.82626e-10	-0.236615	0.000416077	-5.82626e-10	-0.23675
43958985	chr22:43958985:A:G	1.36709e-24	1.95466	-0.420784	5.19349e-05	-2.33924	0.0228763	5.20209e-05	-2.33924	0.0232692
43959689	chr22:43959689:C:T	6.10688e-25	1.38839	-0.660374	3.55306e-05	-2.26444	-0.431528	3.56001e-05	-2.26444	-0.430835
43959813	chr22:43959813:A:G	6.66108e-25	0.814887	-2.96855e-10	5.71528e-05	-2.22063	-2.96855e-10	5.72253e-05	-2.22062	-2.96855e-10
43960105	chr22:43960105:G:T	8.64411e-26	-5.82626e-10	-1.2271	0.000148836	-5.82626e-10	-1.26351	0.000149028	-5.82626e-10	-1.26348
43960588	chr22:43960588:G:A	9.68398e-11	32.9175	0.507727	1.93099e-05	-2.12479	-1.18095	1.93339e-05	-2.12482	-1.18094
43960682	chr22:43960682:T:C	5.17457e-25	1.75512	-1.19276	1.63233e-05	-2.19981	-1.27395	1.63441e-05	-2.19982	-1.27393
43960686	chr22:43960686:G:A	1.21927e-24	1.64217	-0.222727	5.80356e-05	-2.30553	0.100234	5.81554e-05	-2.30554	0.101034
43960773	chr22:43960773:C:T	9.68133e-26	-5.82626e-10	-1.11378	0.000161695	-5.82626e-10	-1.18065	0.00016191	-5.82626e-10	-1.18058
43961149	chr22:43961149:G:A	3.14355e-26	-2.23863	-2.96855e-10	5.22225e-05	-2.31084	-2.96855e-10	5.22889e-05	-2.31084	-2.96855e-10
43961284	chr22:43961284:C:T	9.65533e-26	-5.82626e-10	-1.11647	0.000161277	-5.82626e-10	-1.18323	0.000161492	-5.82626e-10	-1.18317
43961294	chr22:43961294:CT:C	8.33586e-26	-5.82626e-10	-1.26341	0.000146956	-5.82626e-10	-1.27623	0.000147141	-5.82626e-10	-1.27623
43962014	chr22:43962014:G:T	2.79634e-20	12.5105	-1.05067	1.77243e-05	-2.12115	-1.27026	1.77471e-05	-2.12115	-1.27025
43962060	chr22:43962060:T:A	6.01459e-25	1.8062	-1.0934	1.65668e-05	-2.19133	-1.26763	1.65883e-05	-2.19134	-1.26758
43962150	chr22:43962150:C:T	6.4038e-25	1.84007	-1.06458	1.86095e-05	-2.22165	-1.12103	1.86333e-05	-2.22166	-1.12101
43962160	chr22:43962160:A:C	1.09764e-25	-5.82626e-10	-0.988229	0.000222905	-5.82626e-10	-0.859614	0.000223157	-5.82626e-10	-0.859746
43962328	chr22:43962328:T:C	1.18905e-25	-5.82626e-10	-0.908237	0.000235951	-5.82626e-10	-0.802734	0.000236232	-5.82626e-10	-0.802808
43962361	chr22:43962361:G:A	1.27137e-25	-5.82626e-10	-0.841303	0.000249479	-5.82626e-10	-0.746985	0.000249786	-5.82626e-10	-0.747016
43962480	chr22:43962480:C:G	9.29867e-25	1.96643	-0.817957	2.16282e-05	-2.23562	-0.956743	2.16568e-05	-2.23563	-0.956673
43962578	chr22:43962578:G:A	8.60943e-26	-5.82626e-10	-1.23112	0.000157385	-5.82626e-10	-1.20766	0.00015758	-5.82626e-10	-1.20769
43963117	chr22:43963117:A:G	9.42912e-18	18.2287	-0.948182	1.9574e-05	-2.01803	-1.27412	1.95974e-05	-2.01808	-1.27414
43963126	chr22:43963126:G:A	3.55417e-26	-2.11586	-2.96855e-10	4.89981e-05	-2.37458	-2.96855e-10	4.906e-05	-2.37458	-2.96855e-10
43963433	chr22:43963433:G:T	9.2844e-26	-5.82626e-10	-1.15564	0.000156139	-5.82626e-10	-1.21561	0.000156346	-5.82626e-10	-1.21555
43963771	chr22:43963771:T:C	5.95118e-25	1.75085	-1.04866	1.95059e-05	-2.22602	-1.06962	1.95297e-05	-2.22603	-1.06965
43963849	chr22:43963849:C:T	7.47935e-25	1.9517	-1.02095	1.84985e-05	-2.25028	-1.09838	1.85225e-05	-2.25029	-1.09834
43963965	chr22:43963965:C:T	8.43208e-26	-5.82626e-10	-1.25194	0.000155048	-5.82626e-10	-1.22262	0.000155239	-5.82626e-10	-1.22265
43964121	chr22:43964121:T:C	5.31427e-26	-1.71358	-2.96855e-10	5.77676e-05	-2.20993	-2.96855e-10	5.78409e-05	-2.20993	-2.96855e-10
43964127	chr22:43964127:G:A	1.40185e-24	1.80278	-0.2438	5.55747e-05	-2.32466	0.0760355	5.5689e-05	-2.32467	0.0768284
43964130	chr22:43964130:C:A	1.38957e-24	1.80527	-0.255078	5.48392e-05	-2.32504	0.0630891	5.49517e-05	-2.32504	0.0638777
43964242	chr22:43964242:C:G	8.24226e-26	-5.82626e-10	-1.27471	0.000149612	-5.82626e-10	-1.25832	0.000149795	-5.82626e-10	-1.25836
43964254	chr22:43964254:A:G	1.09386e-25	-5.82626e-10	-0.991686	0.000165503	-5.82626e-10	-1.15737	0.000165736	-5.82626e-10	-1.15723
43964611	chr22:43964611:G:A	8.918e-26	-5.82626e-10	-1.19591	0.000151972	-5.82626e-10	-1.24266	0.000152171	-5.82626e-10	-1.24262
43964957	chr22:43964957:G:C	8.23597e-26	-5.82626e-10	-1.27547	0.000148654	-5.82626e-10	-1.26474	0.000148837	-5.82626e-10	-1.26477
43965352	chr22:43965352:T:G	9.65523e-26	-1.11648	-2.96855e-10	7.1372e-05	-1.99845	-2.96855e-10	7.14617e-05	-1.99846	-2.96855e-10
43965833	chr22:43965833:T:A	3.74827e-24	3.78631	-1.24382	1.82719e-05	-2.09324	-1.26775	1.82953e-05	-2.09325	-1.26773
43965962	chr22:43965962:C:T	6.97047e-11	33.5369	-0.440424	1.99878e-05	-1.99554	-1.2757	2.00123e-05	-1.99557	-1.2757
43966652	chr22:43966652:G:A	2.64007e-25	0.282946	-0.393534	2.67772e-05	-2.19549	-0.783319	2.6804e-05	-2.19549	-0.783578
43966907	chr22:43966907:A:G	1.30239e-25	-5.82626e-10	-0.817192	0.000308301	-5.82626e-10	-0.535281	0.000308606	-5.82626e-10	-0.535555
43966935	chr22:43966935:C:T	1.64915e-24	2.34487	-0.62342	3.80575e-05	-2.37059	-0.256667	3.81213e-05	-2.37059	-0.256255
43967739	chr22:43967739:T:TC	1.53589e-25	0.229491	-0.881779	1.94022e-05	-2.20922	-1.09175	1.94224e-05	-2.20922	-1.09197
43967856	chr22:43967856:C:T	1.05775e-24	2.35695	-1.07961	1.70178e-05	-2.30104	-1.13105	1.70395e-05	-2.30105	-1.13103
43967943	chr22:43967943:C:T	8.44469e-26	-5.82626e-10	-1.25044	0.000156794	-5.82626e-10	-1.21142	0.000156986	-5.82626e-10	-1.21146
43967948	chr22:43967948:G:A	3.61578e-24	2.5065	-2.96855e-10	0.000376455	-0.335558	-2.96855e-10	0.000376933	-0.335553	-2.96855e-10
43968059	chr22:43968059:T:A	8.41235e-25	1.66529	-0.616989	3.54953e-05	-2.31636	-0.3806	3.55653e-05	-2.31636	-0.379889
43968104	chr22:43968104:G:A	8.47589e-26	-5.82626e-10	-1.24676	0.000162405	-5.82626e-10	-1.17626	0.000162595	-5.82626e-10	-1.17636
43968144	chr22:43968144:T:A	9.83062e-26	-5.82626e-10	-1.09848	0.000192476	-5.82626e-10	-1.00639	0.000192698	-5.82626e-10	-1.0065
43968447	chr22:43968447:G:A	8.6873e-26	-5.82626e-10	-1.22212	0.000147693	-5.82626e-10	-1.27122	0.000147884	-5.82626e-10	-1.27119
43968487	chr22:43968487:C:T	8.25877e-26	-5.82626e-10	-1.2727	0.000151578	-5.82626e-10	-1.24526	0.000151763	-5.82626e-10	-1.2453
43968714	chr22:43968714:C:T	9.9401e-24	3.96199	-0.444224	2.52521e-05	-2.22738	-0.810071	2.52751e-05	-2.22737	-0.810428
43968771	chr22:43968771:G:A	1.14106e-25	-5.82626e-10	-0.949439	0.000221339	-5.82626e-10	-0.866664	0.000221611	-5.82626e-10	-0.866696
43969352	chr22:43969352:G:C	2.11731e-23	4.88711	-0.613192	1.96245e-05	-2.37637	-0.913207	1.96406e-05	-2.37637	-0.913649
43969427	chr22:43969427:G:A	8.23311e-26	-5.82626e-10	-1.27582	0.000148465	-5.82626e-10	-1.26601	0.000148649	-5.82626e-10	-1.26604
43969862	chr22:43969862:G:A	1.21954e-25	0.282915	-1.16584	1.71869e-05	-2.18712	-1.23509	1.72068e-05	-2.18712	-1.23519
43970255	chr22:43970255:G:A	6.04859e-25	1.79036	-1.07193	1.85143e-05	-2.20647	-1.14134	1.85382e-05	-2.20648	-1.14131
43970818	chr22:43970818:A:G	1.12163e-25	-5.82626e-10	-0.966615	0.000219534	-5.82626e-10	-0.874852	0.000219812	-5.82626e-10	-0.874847
43970994	chr22:43970994:G:A	5.33229e-25	1.70852	-1.11614	1.67284e-05	-2.17712	-1.27214	1.67499e-05	-2.17713	-1.2721
43971184	chr22:43971184:C:T	8.95863e-26	-5.82626e-10	-1.19136	0.000152798	-5.82626e-10	-1.23724	0.000152998	-5.82626e-10	-1.2372
43971369	chr22:43971369:C:T	9.74152e-26	-0.228728	-0.878855	1.65084e-05	-2.31841	-1.14408	1.65312e-05	-2.3184	-1.14398
43971538	chr22:43971538:G:A	8.9764e-26	-5.82626e-10	-1.18938	0.000170329	-5.82626e-10	-1.12863	0.000170536	-5.82626e-10	-1.12867
43971749	chr22:43971749:C:T	9.96535e-26	-5.82626e-10	-1.08487	0.000195882	-5.82626e-10	-0.988847	0.000196107	-5.82626e-10	-0.988961
43972159	chr22:43972159:T:C	7.95776e-26	-0.518796	-0.791038	1.70802e-05	-2.33662	-1.09182	1.71043e-05	-2.3366	-1.09169
43972242	chr22:43972242:A:G	5.06523e-10	34.5543	0.525493	2.3976e-05	-1.9148	-1.17451	2.40056e-05	-1.91483	-1.1745
43972324	chr22:43972324:A:G	9.55583e-26	-0.299833	-0.826997	2.47237e-05	-2.09093	-0.96766	2.47478e-05	-2.09094	-0.967949
43972493	chr22:43972493:C:T	1.05977e-25	-5.82626e-10	-1.02335	0.000213831	-5.82626e-10	-0.901173	0.000214077	-5.82626e-10	-0.901283
43972704	chr22:43972704:G:A	6.64016e-25	1.92781	-1.11606	1.607e-05	-2.21734	-1.27206	1.60907e-05	-2.21735	-1.27203
43972861	chr22:43972861:C:T	8.58377e-26	-0.269009	-0.965099	2.33836e-05	-2.03442	-1.0799	2.34078e-05	-2.03442	-1.08013
43973296	chr22:43973296:G:A	1.31178e-25	-5.82626e-10	-0.810011	0.000188184	-5.82626e-10	-1.02894	0.00018846	-5.82626e-10	-1.02874
43973500	chr22:43973500:G:T	9.81616e-26	-5.82626e-10	-1.09995	0.000201727	-5.82626e-10	-0.959442	0.000201958	-5.82626e-10	-0.95956
43973549	chr22:43973549:C:T	5.39887e-24	3.59039	-0.683014	2.12253e-05	-2.29335	-0.917815	2.1246e-05	-2.29335	-0.918107
43973825	chr22:43973825:C:T	8.23443e-26	-5.82626e-10	-1.27566	0.000146942	-5.82626e-10	-1.27632	0.000147127	-5.82626e-10	-1.27632
43974047	chr22:43974047:C:T	7.44724e-25	1.91983	-0.993378	1.8873e-05	-2.22834	-1.10029	1.88976e-05	-2.22835	-1.10024
43974062	chr22:43974062:C:T	9.30847e-26	-5.82626e-10	-1.15306	0.000179719	-5.82626e-10	-1.07496	0.00017993	-5.82626e-10	-1.07506
43974396	chr22:43974396:G:A	8.69244e-26	-5.82626e-10	-1.22153	0.000148867	-5.82626e-10	-1.26331	0.000149058	-5.82626e-10	-1.26329
43974456	chr22:43974456:T:G	7.89867e-24	3.64599	-0.358104	2.57072e-05	-2.28511	-0.734472	2.57295e-05	-2.28511	-0.734872
43974548	chr22:43974548:A:C	5.82052e-26	-1.62259	-2.96855e-10	5.63826e-05	-2.2342	-2.96855e-10	5.64541e-05	-2.23419	-2.96855e-10
43974735	chr22:43974735:T:C	1.4266e-22	4.50028	1.68137	0.00018599	-2.342	1.30134	0.00018592	-2.342	1.2997
43974788	chr22:43974788:C:T	1.11988e-25	-5.82626e-10	-0.968175	0.000228412	-5.82626e-10	-0.835207	0.00022867	-5.82626e-10	-0.835342
43975100	chr22:43975100:A:G	1.06488e-25	-5.82626e-10	-1.01854	0.000178375	-5.82626e-10	-1.08247	0.000178606	-5.82626e-10	-1.08244
43975127	chr22:43975127:G:C	1.01177e-25	-1.06969	-2.96855e-10	4.90797e-05	-2.37291	-2.96855e-10	4.91417e-05	-2.37291	-2.96855e-10
43975363	chr22:43975363:A:G	8.32088e-26	-0.350757	-0.914456	2.17885e-05	-2.11773	-1.06725	2.18116e-05	-2.11773	-1.06745
43975432	chr22:43975432:G:A	8.3479e-26	-0.342757	-0.919214	2.17693e-05	-2.11497	-1.07089	2.17925e-05	-2.11497	-1.07109
43975446	chr22:43975446:A:C	1.04255e-25	-5.82626e-10	-1.03972	0.000168792	-5.82626e-10	-1.13769	0.000169027	-5.82626e-10	-1.13756
43975526	chr22:43975526:A:G	1.92032e-10	33.8347	0.275159	3.16629e-05	-1.62312	-1.1881	3.17015e-05	-1.62316	-1.1881
43976189	chr22:43976189:G:A	5.83339e-22	8.78863	-1.19867	1.53416e-05	-2.26582	-1.26997	1.53599e-05	-2.26582	-1.27004
43976324	chr22:43976324:C:T	9.90591e-26	-5.82626e-10	-1.09085	0.000188601	-5.82626e-10	-1.02672	0.000188835	-5.82626e-10	-1.02675
43976431	chr22:43976431:A:G	1.00897e-25	-5.82626e-10	-1.07246	0.000172787	-5.82626e-10	-1.1143	0.000172987	-5.82626e-10	-1.1144
43976451	chr22:43976451:C:T	8.20201e-22	9.1489	-1.21816	1.59117e-05	-2.22447	-1.27484	1.59312e-05	-2.22446	-1.27488
43976645	chr22:43976645:A:G	1.20477e-25	-5.82626e-10	-0.895105	0.000248802	-5.82626e-10	-0.749702	0.000249077	-5.82626e-10	-0.749857
43976752	chr22:43976752:C:T	1.11306e-21	9.5122	-1.27614	1.78004e-05	-2.19069	-1.19645	1.78264e-05	-2.19069	-1.19625
43976941	chr22:43976941:T:C	1.09986e-25	-5.82626e-10	-0.986213	0.000166194	-5.82626e-10	-1.1532	0.000166428	-5.82626e-10	-1.15306
43977251	chr22:43977251:G:A	1.24281e-25	-5.82626e-10	-0.864019	0.000196007	-5.82626e-10	-0.988205	0.000196284	-5.82626e-10	-0.988058
43977456	chr22:43977456:G:A	9.59618e-26	-5.82626e-10	-1.12262	0.000186752	-5.82626e-10	-1.03658	0.000186968	-5.82626e-10	-1.03668
43977699	chr22:43977699:G:A	1.14634e-24	2.0569	-0.699135	3.22857e-05	-2.35134	-0.44039	3.23441e-05	-2.35134	-0.439845
43977722	chr22:43977722:A:G	1.05068e-25	-5.82626e-10	-1.03196	0.000171573	-5.82626e-10	-1.12135	0.000171807	-5.82626e-10	-1.12125
43977779	chr22:43977779:C:T	6.29817e-26	-1.54372	-2.96855e-10	5.04107e-05	-2.34615	-2.96855e-10	5.04748e-05	-2.34615	-2.96855e-10
43978065	chr22:43978065:G:T	1.18567e-25	-5.82626e-10	-0.911084	0.000244072	-5.82626e-10	-0.768894	0.000244344	-5.82626e-10	-0.769043
43978067	chr22:43978067:G:A	7.58911e-25	2.11294	-1.16762	1.54788e-05	-2.25007	-1.27682	1.54982e-05	-2.25008	-1.27682
43978315	chr22:43978315:G:T	9.04406e-25	1.81218	-0.691471	3.21685e-05	-2.3281	-0.467271	3.22307e-05	-2.3281	-0.466599
43978343	chr22:43978343:G:A	9.3457e-26	-5.82626e-10	-1.14906	0.000155231	-5.82626e-10	-1.22145	0.000155433	-5.82626e-10	-1.22141
43978387	chr22:43978387:A:G	7.76291e-26	-0.477403	-0.857221	2.35628e-05	-2.15237	-0.954318	2.35841e-05	-2.15237	-0.954674
43978704	chr22:43978704:A:T	7.02321e-26	-0.53198	-0.902779	2.22549e-05	-2.16982	-0.993972	2.22755e-05	-2.16982	-0.994309
43979364	chr22:43979364:C:T	7.32637e-26	-0.520743	-0.871757	2.2923e-05	-2.16742	-0.96679	2.29438e-05	-2.16743	-0.967145
43979367	chr22:43979367:A:C	4.30759e-24	3.42844	-0.746869	2.02379e-05	-2.30494	-0.953857	2.02575e-05	-2.30494	-0.954156
43979395	chr22:43979395:C:A	3.56129e-22	8.35991	-1.26343	1.47905e-05	-2.2981	-1.27427	1.48099e-05	-2.2981	-1.27422
43979558	chr22:43979558:C:T	9.63761e-26	-0.306494	-0.811813	1.64628e-05	-2.36157	-1.10369	1.64859e-05	-2.36156	-1.10355
43979627	chr22:43979627:T:C	7.19281e-26	-0.529746	-0.881152	2.26498e-05	-2.17135	-0.974859	2.26705e-05	-2.17135	-0.975208
43979862	chr22:43979862:C:T	3.40849e-22	8.3087	-1.25607	1.4706e-05	-2.30176	-1.27634	1.47249e-05	-2.30175	-1.27632
43980455	chr22:43980455:C:T	4.24051e-19	15.4202	-1.24136	1.38055e-05	-2.367	-1.27429	1.38235e-05	-2.367	-1.27425
43980512	chr22:43980512:C:T	3.62149e-26	-2.09709	-2.96855e-10	4.89542e-05	-2.37547	-2.96855e-10	4.90161e-05	-2.37547	-2.96855e-10
43980582	chr22:43980582:C:A	8.29943e-26	-5.82626e-10	-1.26779	0.000155334	-5.82626e-10	-1.22078	0.000155522	-5.82626e-10	-1.22083
43981341	chr22:43981341:G:T	7.61217e-25	2.11907	-1.17071	1.54486e-05	-2.25203	-1.27681	1.54679e-05	-2.25204	-1.27681
43981677	chr22:43981677:A:C	1.61504e-25	0.181592	-0.783627	1.63146e-05	-2.36513	-1.10916	1.63378e-05	-2.36512	-1.10902
43982119	chr22:43982119:C:T	4.11895e-13	28.9306	-0.965395	1.90018e-05	-2.05409	-1.26773	1.90243e-05	-2.05412	-1.26778
43982426	chr22:43982426:T:G	8.4719e-26	-1.24723	-2.96855e-10	6.48087e-05	-2.09492	-2.96855e-10	6.48908e-05	-2.09491	-2.96855e-10
43982522	chr22:43982522:C:T	2.85307e-26	-2.33558	-2.96855e-10	8.28867e-05	-1.84888	-2.96855e-10	8.29923e-05	-1.84887	-2.96855e-10
43982626	chr22:43982626:T:C	9.86884e-26	-5.82626e-10	-1.0946	0.00016873	-5.82626e-10	-1.13806	0.000168949	-5.82626e-10	-1.13802
43982790	chr22:43982790:C:T	2.48754e-25	-0.1701	-2.96855e-10	5.04175e-05	-2.34602	-2.96855e-10	5.04813e-05	-2.34602	-2.96855e-10
43982929	chr22:43982929:C:T	5.95531e-13	29.2928	-0.958849	1.97755e-05	-2.01531	-1.26661	1.97989e-05	-2.01534	-1.26666
43983171	chr22:43983171:G:A	1.26427e-25	-5.82626e-10	-0.846904	0.000262677	-5.82626e-10	-0.695434	0.000262966	-5.82626e-10	-0.695595
43983627	chr22:43983627:C:G	1.02407e-25	-5.82626e-10	-1.05761	0.000198294	-5.82626e-10	-0.976605	0.000198533	-5.82626e-10	-0.976667
43983702	chr22:43983702:G:A	8.22521e-26	-5.82626e-10	-1.27678	0.00014786	-5.82626e-10	-1.27009	0.000148044	-5.82626e-10	-1.27011
43983851	chr22:43983851:CAT:C	8.78093e-26	-5.82626e-10	-1.2114	0.000172248	-5.82626e-10	-1.11742	0.000172445	-5.82626e-10	-1.11754
43983872	chr22:43983872:G:A	1.37776e-25	-5.82626e-10	-0.760934	0.000272793	-5.82626e-10	-0.657646	0.000273107	-5.82626e-10	-0.657756
43984129	chr22:43984129:A:G	4.58876e-13	29.1807	-1.10751	1.947e-05	-2.02622	-1.27126	1.94948e-05	-2.02625	-1.27122
43984153	chr22:43984153:T:C	1.56754e-25	0.226332	-0.858218	1.58623e-05	-2.36818	-1.13423	1.58842e-05	-2.36817	-1.13412
43984301	chr22:43984301:T:C	9.73634e-26	-5.82626e-10	-1.10811	0.000149935	-5.82626e-10	-1.25616	0.000150119	-5.82626e-10	-1.25619
43984769	chr22:43984769:C:T	8.50216e-26	-5.82626e-10	-1.24366	0.000163666	-5.82626e-10	-1.16853	0.000163858	-5.82626e-10	-1.16862
43984808	chr22:43984808:T:A	8.2314e-26	-5.82626e-10	-1.27602	0.000147207	-5.82626e-10	-1.27452	0.000147391	-5.82626e-10	-1.27453
43984887	chr22:43984887:T:C	1.91345e-13	27.9477	-0.74917	1.90149e-05	-2.12894	-1.19219	1.90353e-05	-2.12897	-1.19236
43985008	chr22:43985008:C:T	8.25145e-26	-5.82626e-10	-1.27359	0.000150676	-5.82626e-10	-1.25122	0.00015086	-5.82626e-10	-1.25127
43985131	chr22:43985131:AC:A	1.17827e-25	-5.82626e-10	-0.917349	0.000185888	-5.82626e-10	-1.04121	0.000186146	-5.82626e-10	-1.04109
43985322	chr22:43985322:T:C	1.6903e-25	-5.82626e-10	-0.556489	0.000341324	-5.82626e-10	-0.433526	0.000341711	-5.82626e-10	-0.433655
43985333	chr22:43985333:C:T	8.72203e-26	-5.82626e-10	-1.21813	0.000162901	-5.82626e-10	-1.17321	0.000163093	-5.82626e-10	-1.1733
43985343	chr22:43985343:G:C	2.11525e-20	11.752	-0.571336	0.00174906	1.8501	-0.649622	0.00175033	1.85011	-0.650172
43985460	chr22:43985460:T:C	3.06775e-13	28.4263	-0.755693	1.95009e-05	-2.09388	-1.20201	1.95222e-05	-2.09391	-1.20216
43985602	chr22:43985602:C:T	2.89335e-10	33.9889	0.530915	3.54129e-05	-1.59649	-1.10279	3.54562e-05	-1.59654	-1.10279
43985983	chr22:43985983:C:T	1.08797e-25	-5.82626e-10	-0.997084	0.000174291	-5.82626e-10	-1.10563	0.000174535	-5.82626e-10	-1.1055
43986192	chr22:43986192:C:T	4.51054e-26	-1.07578	-0.801788	1.937e-05	-2.14288	-1.15975	1.93992e-05	-2.14289	-1.1595
43986276	chr22:43986276:G:A	8.32986e-26	-5.82626e-10	-1.26413	0.000153405	-5.82626e-10	-1.23327	0.000153593	-5.82626e-10	-1.23332
43986367	chr22:43986367:A:C	9.00407e-26	-0.376598	-0.809705	1.63237e-05	-2.37442	-1.09932	1.63464e-05	-2.37441	-1.0992
43986653	chr22:43986653:C:T	9.34605e-23	6.7986	-1.03987	2.4932e-05	-2.29025	-0.759953	2.49763e-05	-2.29026	-0.759437
43986804	chr22:43986804:T:C	7.78418e-20	13.7604	-1.27674	1.50162e-05	-2.37636	-1.18087	1.50378e-05	-2.37636	-1.1807
43986825	chr22:43986825:T:G	9.7102e-26	-5.82626e-10	-1.1108	0.00015113	-5.82626e-10	-1.24822	0.000151332	-5.82626e-10	-1.24815
43986973	chr22:43986973:G:A	5.18161e-26	-0.744215	-0.994651	1.47632e-05	-2.37613	-1.19809	1.47829e-05	-2.37613	-1.19802
43987190	chr22:43987190:T:C	4.94132e-25	1.01232	-0.496082	2.9269e-05	-2.09692	-0.792906	2.93126e-05	-2.09694	-0.792665
43987520	chr22:43987520:C:T	6.77882e-20	13.6221	-1.2768	1.51127e-05	-2.37637	-1.17445	1.51345e-05	-2.37637	-1.17428
43987552	chr22:43987552:G:C	7.47382e-20	13.7098	-1.26683	1.6183e-05	-2.37637	-1.10603	1.62073e-05	-2.37637	-1.1058
43987622	chr22:43987622:T:C	5.10736e-25	1.24016	-0.690869	2.40098e-05	-2.15871	-0.929187	2.40449e-05	-2.15872	-0.928977
43987737	chr22:43987737:C:G	2.39022e-20	12.5642	-1.2613	1.4046e-05	-2.36257	-1.26145	1.4065e-05	-2.36257	-1.26136
43988399	chr22:43988399:C:G	5.58242e-26	-0.67677	-0.987589	1.54941e-05	-2.32657	-1.19933	1.55151e-05	-2.32656	-1.19925
43988545	chr22:43988545:G:A	1.4407e-25	-5.82626e-10	-0.716269	0.000294971	-5.82626e-10	-0.579482	0.000295289	-5.82626e-10	-0.579664
43988920	chr22:43988920:C:T	8.93389e-26	-5.82626e-10	-1.19413	0.000153997	-5.82626e-10	-1.22942	0.0001542	-5.82626e-10	-1.22937
43989703	chr22:43989703:T:C	3.46265e-25	1.05088	-0.890245	2.16819e-05	-2.10927	-1.08061	2.17126e-05	-2.10928	-1.08044
43989714	chr22:43989714:A:G	1.57078e-15	23.2979	-0.901856	1.8665e-05	-2.09441	-1.2453	1.86882e-05	-2.09444	-1.24529
43989799	chr22:43989799:CTGTT:C	3.4476e-26	-0.939763	-1.20654	1.56605e-05	-2.28374	-1.23147	1.56782e-05	-2.28372	-1.23163
43990401	chr22:43990401:C:T	3.5246e-24	2.64494	-0.16398	7.53904e-05	-2.37526	0.431578	7.55106e-05	-2.37526	0.431908
43990549	chr22:43990549:T:C	8.86089e-26	-5.82626e-10	-1.20233	0.000153051	-5.82626e-10	-1.23559	0.000153252	-5.82626e-10	-1.23554
43990758	chr22:43990758:G:A	1.01776e-25	-5.82626e-10	-1.06379	0.000153315	-5.82626e-10	-1.23386	0.000153526	-5.82626e-10	-1.23375
43991186	chr22:43991186:C:G	8.70559e-26	-5.82626e-10	-1.22002	0.000150529	-5.82626e-10	-1.2522	0.000150725	-5.82626e-10	-1.25217
43991228	chr22:43991228:A:G	6.07229e-20	13.5053	-1.27002	1.59618e-05	-2.37622	-1.11993	1.59856e-05	-2.37622	-1.11971
43991324	chr22:43991324:C:G	8.98927e-26	-5.82626e-10	-1.18795	0.000153177	-5.82626e-10	-1.23477	0.000153377	-5.82626e-10	-1.23472
43991418	chr22:43991418:C:T	2.63341e-25	0.890791	-1.00391	2.12211e-05	-2.06195	-1.14941	2.12501e-05	-2.06196	-1.1493
43991501	chr22:43991501:C:G	1.96558e-25	-0.405609	-2.96855e-10	4.9192e-05	-2.37063	-2.96855e-10	4.92542e-05	-2.37063	-2.96855e-10
43992064	chr22:43992064:T:C	9.73068e-26	-5.82626e-10	-1.1087	0.000158048	-5.82626e-10	-1.20346	0.000158263	-5.82626e-10	-1.20336
43992239	chr22:43992239:T:C	1.18617e-25	-5.82626e-10	-0.910666	0.000245078	-5.82626e-10	-0.764781	0.000245356	-5.82626e-10	-0.76491
43992328	chr22:43992328:C:T	6.47577e-21	9.50878	0.488231	0.00363921	1.53384	0.399326	0.00364049	1.53383	0.398424
43992457	chr22:43992457:G:A	2.08084e-24	2.32718	-0.373222	5.73126e-05	-2.37458	0.156739	5.74045e-05	-2.37458	0.15708
43992537	chr22:43992537:A:G	4.45158e-20	13.1939	-1.26907	1.60775e-05	-2.37347	-1.11547	1.61015e-05	-2.37347	-1.11524
43992797	chr22:43992797:G:A	8.77927e-26	-5.82626e-10	-1.21159	0.000152012	-5.82626e-10	-1.2424	0.000152212	-5.82626e-10	-1.24235
43992922	chr22:43992922:A:G	2.25874e-25	-0.266588	-2.96855e-10	0.000106822	-1.5952	-2.96855e-10	0.000106955	-1.59521	-2.96855e-10
43992937	chr22:43992937:T:C	1.1247e-15	22.8717	-0.809723	1.7589e-05	-2.13515	-1.26393	1.76108e-05	-2.13518	-1.26392
43993039	chr22:43993039:A:G	1.52641e-25	-0.658477	-2.96855e-10	5.17894e-05	-2.31917	-2.96855e-10	5.18543e-05	-2.31918	-2.96855e-10
43993274	chr22:43993274:G:A	2.7896e-26	-2.35808	-2.96855e-10	5.42695e-05	-2.2724	-2.96855e-10	5.43375e-05	-2.27241	-2.96855e-10
43993512	chr22:43993512:G:A	5.85058e-26	-0.700395	-0.917045	1.55068e-05	-2.37638	-1.1487	1.55278e-05	-2.37638	-1.14861
43993520	chr22:43993520:C:T	8.39778e-26	-5.82626e-10	-1.25601	0.000146871	-5.82626e-10	-1.2768	0.000147057	-5.82626e-10	-1.2768
43993634	chr22:43993634:T:C	6.25376e-20	13.5381	-1.27343	1.45062e-05	-2.37635	-1.21544	1.45266e-05	-2.37635	-1.21529
43993638	chr22:43993638:C:T	5.80913e-26	-1.62455	-2.96855e-10	5.18597e-05	-2.31782	-2.96855e-10	5.19259e-05	-2.3178	-2.96855e-10
43993929	chr22:43993929:C:T	1.56317e-25	-5.82626e-10	-0.634677	0.000236263	-5.82626e-10	-0.801414	0.000236582	-5.82626e-10	-0.801324
43994341	chr22:43994341:GT:G	8.50554e-26	-5.82626e-10	-1.24326	0.000146868	-5.82626e-10	-1.27682	0.000147054	-5.82626e-10	-1.27682
43994666	chr22:43994666:C:T	8.5646e-26	-5.82626e-10	-1.23634	0.000149417	-5.82626e-10	-1.25962	0.000149611	-5.82626e-10	-1.25958
43994667	chr22:43994667:G:A	5.1486e-25	1.77449	-1.21716	1.6275e-05	-2.34506	-1.13167	1.62997e-05	-2.34507	-1.13141
43994688	chr22:43994688:C:T	1.93013e-22	7.75506	-1.27112	1.63714e-05	-2.31152	-1.1593	1.63954e-05	-2.31152	-1.15909
43995145	chr22:43995145:T:C	9.73608e-24	1.83422	1.6628	0.000208569	-2.36077	1.43468	0.000208438	-2.36077	1.43279
43995179	chr22:43995179:C:T	1.39754e-25	-5.82626e-10	-0.746683	0.000216354	-5.82626e-10	-0.889442	0.000216663	-5.82626e-10	-0.889279
43995349	chr22:43995349:CAAGGGCACGGGCGTCGTGAATA:C	8.77927e-26	-5.82626e-10	-1.21159	0.000152012	-5.82626e-10	-1.2424	0.000152212	-5.82626e-10	-1.24235
43995354	chr22:43995354:G:A	2.59186e-15	23.7723	-0.875452	1.87692e-05	-2.08226	-1.25188	1.87926e-05	-2.0823	-1.25186
43995517	chr22:43995517:C:T	2.67801e-25	-5.82626e-10	-0.0963228	0.000760361	-5.82626e-10	0.367436	0.00076101	-5.82626e-10	0.367026
43995708	chr22:43995708:T:C	1.64525e-22	7.5836	-1.25935	1.66349e-05	-2.32536	-1.1295	1.66602e-05	-2.32536	-1.12924
43995806	chr22:43995806:G:A	2.62413e-16	21.7501	-1.14348	1.66166e-05	-2.19694	-1.25901	1.66381e-05	-2.19697	-1.25895
43996049	chr22:43996049:G:A	1.27349e-25	-5.82626e-10	-0.839635	0.000266198	-5.82626e-10	-0.682118	0.000266496	-5.82626e-10	-0.682261
43996189	chr22:43996189:G:A	8.77617e-26	-5.82626e-10	-1.21194	0.000151973	-5.82626e-10	-1.24266	0.000152172	-5.82626e-10	-1.24261
43997195	chr22:43997195:C:T	1.42598e-19	14.1827	-1.09369	1.39091e-05	-2.37039	-1.26343	1.39258e-05	-2.37039	-1.26349
43997213	chr22:43997213:T:C	4.07586e-26	-0.745527	-1.23337	1.45755e-05	-2.31432	-1.27269	1.45939e-05	-2.31431	-1.27271
43997475	chr22:43997475:A:G	8.22492e-26	-5.82626e-10	-1.27681	0.000152211	-5.82626e-10	-1.24109	0.000152396	-5.82626e-10	-1.24114
43997880	chr22:43997880:C:T	1.21174e-25	-5.82626e-10	-0.889341	0.000250999	-5.82626e-10	-0.740909	0.000251282	-5.82626e-10	-0.741047
43997958	chr22:43997958:C:T	9.61546e-27	-2.19872	-1.22447	1.69077e-05	-2.16458	-1.27401	1.69295e-05	-2.16458	-1.27398
43998127	chr22:43998127:T:C	8.54317e-26	-5.82626e-10	-1.23885	0.000149063	-5.82626e-10	-1.26199	0.000149255	-5.82626e-10	-1.26196
43998427	chr22:43998427:A:T	9.79e-26	-5.82626e-10	-1.10262	0.000146961	-5.82626e-10	-1.27619	0.000147147	-5.82626e-10	-1.27619
43998477	chr22:43998477:G:A	1.16912e-25	-5.82626e-10	-0.925144	0.000180594	-5.82626e-10	-1.07011	0.000180853	-5.82626e-10	-1.06993
43998522	chr22:43998522:C:T	3.81378e-15	24.0737	-0.790628	2.00374e-05	-2.0206	-1.24816	2.0062e-05	-2.02064	-1.24816
43998787	chr22:43998787:C:T	9.39509e-26	-5.82626e-10	-1.14379	0.00015821	-5.82626e-10	-1.20244	0.000158418	-5.82626e-10	-1.20238
43998846	chr22:43998846:GCTGCCGGCTCCGTGCCGGAAGC:G	8.73533e-26	-5.82626e-10	-1.2166	0.000162803	-5.82626e-10	-1.17382	0.000163003	-5.82626e-10	-1.17385
43999094	chr22:43999094:C:G	1.1523e-25	-5.82626e-10	-0.939633	0.000236348	-5.82626e-10	-0.801052	0.000236617	-5.82626e-10	-0.801179
43999253	chr22:43999253:C:T	1.08998e-25	-5.82626e-10	-0.995236	0.000216269	-5.82626e-10	-0.889834	0.000216513	-5.82626e-10	-0.889969
43999509	chr22:43999509:A:C	1.0517e-19	13.9835	-1.19896	1.37149e-05	-2.37346	-1.27441	1.37326e-05	-2.37346	-1.27439
43999979	chr22:43999979:C:G	8.22519e-26	-5.82626e-10	-1.27678	0.00015241	-5.82626e-10	-1.23978	0.000152595	-5.82626e-10	-1.23983
44000046	chr22:44000046:G:A	1.43136e-25	-0.722768	-2.96855e-10	4.89324e-05	-2.37592	-2.96855e-10	4.89942e-05	-2.37592	-2.96855e-10
44000464	chr22:44000464:G:C	8.30806e-26	-5.82626e-10	-1.26675	0.000146998	-5.82626e-10	-1.27594	0.000147185	-5.82626e-10	-1.27593
44000498	chr22:44000498:C:T	2.20353e-25	-5.82626e-10	-0.291336	0.000563961	-5.82626e-10	0.0686279	0.000564548	-5.82626e-10	0.0684046
44001264	chr22:44001264:A:G	3.31223e-25	0.86319	-0.746964	2.51629e-05	-2.07133	-0.969664	2.51991e-05	-2.07134	-0.969475
44001664	chr22:44001664:C:T	8.93941e-26	-5.82626e-10	-1.19351	0.000153844	-5.82626e-10	-1.23042	0.000154046	-5.82626e-10	-1.23037
44002007	chr22:44002007:GTTTCCCTCC:G	3.6916e-26	-1.45232	-0.625596	2.58891e-05	-2.35623	-0.656308	2.59109e-05	-2.35623	-0.65673
44003095	chr22:44003095:G:A	8.69729e-26	-5.82626e-10	-1.22097	0.000162294	-5.82626e-10	-1.17695	0.000162485	-5.82626e-10	-1.17703
44003203	chr22:44003203:C:T	1.17829e-25	-5.82626e-10	-0.91733	0.000229026	-5.82626e-10	-0.832521	0.000229299	-5.82626e-10	-0.832592
44003743	chr22:44003743:C:T	2.86078e-26	-2.33289	-2.96855e-10	5.2928e-05	-2.29742	-2.96855e-10	5.29952e-05	-2.29742	-2.96855e-10
44003881	chr22:44003881:A:G	1.11068e-25	-0.273267	-0.703154	0.000120608	-1.16525	-0.308566	0.000120748	-1.16525	-0.308659
44004258	chr22:44004258:C:T	9.19448e-26	-5.82626e-10	-1.16538	0.000176597	-5.82626e-10	-1.09249	0.000176814	-5.82626e-10	-1.09252
44004269	chr22:44004269:G:A	6.13839e-23	5.33834	-2.96855e-10	6.4785e-05	-2.09528	-2.96855e-10	6.48676e-05	-2.09527	-2.96855e-10
44004296	chr22:44004296:GAGCTCCCCGCAACTGA:G	2.74355e-26	-2.37473	-2.96855e-10	0.000100787	-1.65335	-2.96855e-10	0.000100913	-1.65336	-2.96855e-10
44004818	chr22:44004818:G:A	2.51365e-25	1.07468	-1.23434	0.000167372	0.0292534	-1.17539	0.000167589	0.0292295	-1.17534
44004957	chr22:44004957:G:T	1.37258e-25	-0.764701	-2.96855e-10	8.17696e-05	-1.86245	-2.96855e-10	8.18722e-05	-1.86246	-2.96855e-10
44005142	chr22:44005142:C:T	1.61224e-23	4.5914	-0.589999	0.000103793	-1.91597	0.292012	0.000103915	-1.91601	0.291966
44005244	chr22:44005244:C:T	1.35173e-24	2.70284	-1.18026	1.41657e-05	-2.37034	-1.2452	1.41833e-05	-2.37033	-1.24522
44005311	chr22:44005311:C:T	9.72214e-26	-1.65883	0.549255	0.000123229	-2.37543	0.923123	0.000123358	-2.37543	0.922902
44005352	chr22:44005352:G:A	3.74211e-24	2.85125	-0.310411	0.000193465	-0.937306	-0.0639546	0.000193758	-0.937352	-0.063659
44005922	chr22:44005922:A:G	1.12121e-25	-5.82626e-10	-0.966985	0.000213819	-5.82626e-10	-0.90123	0.00021408	-5.82626e-10	-0.901272
44005940	chr22:44005940:C:T	1.24177e-26	-2.37422	-0.793217	5.40973e-05	-1.54694	-0.728633	5.41526e-05	-1.54693	-0.72888
44005991	chr22:44005991:C:T	2.09688e-26	-2.09646	-0.547071	3.32472e-05	-2.13491	-0.627481	3.32829e-05	-2.13488	-0.627693
44006087	chr22:44006087:C:T	2.14889e-26	-2.07131	-0.547714	3.39382e-05	-2.11346	-0.628358	3.39747e-05	-2.11344	-0.628569
44006287	chr22:44006287:T:TA	4.18722e-25	1.5824	-1.23176	1.50622e-05	-2.33237	-1.2218	1.50825e-05	-2.33236	-1.22173
44006289	chr22:44006289:C:T	3.403e-26	-1.83291	-0.326414	4.8105e-05	-1.9672	-0.425777	4.81553e-05	-1.96717	-0.426022
44006425	chr22:44006425:A:G	2.09322e-26	-2.04549	-0.599784	3.31368e-05	-2.08977	-0.67594	3.31724e-05	-2.08975	-0.676152
44006553	chr22:44006553:A:G	8.61872e-26	-5.82626e-10	-1.23004	0.00014982	-5.82626e-10	-1.25692	0.000150014	-5.82626e-10	-1.25689
44006562	chr22:44006562:T:G	1.47168e-25	-5.82626e-10	-0.694993	0.000299693	-5.82626e-10	-0.563598	0.000300045	-5.82626e-10	-0.563689
44006761	chr22:44006761:C:T	1.90773e-26	-2.15129	-0.586779	3.02517e-05	-2.1908	-0.666003	3.02843e-05	-2.19078	-0.66621
44006950	chr22:44006950:T:A	1.47069e-25	-5.82626e-10	-0.695665	0.000299471	-5.82626e-10	-0.56434	0.000299822	-5.82626e-10	-0.564431
44007094	chr22:44007094:C:T	1.94387e-25	-0.416717	-2.96855e-10	5.84309e-05	-2.19851	-2.96855e-10	5.8504e-05	-2.19853	-2.96855e-10
44007953	chr22:44007953:GCAT:G	1.38215e-25	-5.82626e-10	-0.757752	0.000227392	-5.82626e-10	-0.839681	0.000227691	-5.82626e-10	-0.839629
44007979	chr22:44007979:G:A	1.00397e-25	-5.82626e-10	-1.07744	0.000191213	-5.82626e-10	-1.01297	0.000191446	-5.82626e-10	-1.01302
44008096	chr22:44008096:G:T	4.69559e-26	-1.94457	0.107208	5.42356e-05	-2.36218	0.0891605	5.43046e-05	-2.36218	0.0891708
44008186	chr22:44008186:C:T	1.5657e-25	-5.82626e-10	-0.633063	0.000210728	-5.82626e-10	-0.91579	0.00021104	-5.82626e-10	-0.915573
44008604	chr22:44008604:A:G	1.76324e-26	-1.63762	-1.17921	1.84695e-05	-2.23571	-1.11453	1.84939e-05	-2.2357	-1.11448
44008652	chr22:44008652:G:A	1.50104e-25	-5.82626e-10	-0.675237	0.000306243	-5.82626e-10	-0.541978	0.000306602	-5.82626e-10	-0.542071
44009397	chr22:44009397:TAATCAGTTTTGA:T	9.03204e-26	-5.82626e-10	-1.1832	0.000170204	-5.82626e-10	-1.12936	0.000170411	-5.82626e-10	-1.12941
44009470	chr22:44009470:C:T	2.0472e-25	-5.82626e-10	-0.364923	0.000418137	-5.82626e-10	-0.230548	0.000418567	-5.82626e-10	-0.230783
44009521	chr22:44009521:A:G	1.62503e-25	-5.82626e-10	-0.595868	0.00028559	-5.82626e-10	-0.611801	0.000286016	-5.82626e-10	-0.611574
44009705	chr22:44009705:A:G	1.36654e-25	-5.82626e-10	-0.769111	0.000215697	-5.82626e-10	-0.892482	0.000215916	-5.82626e-10	-0.892729
44009734	chr22:44009734:A:C	1.48524e-26	-1.71543	-1.27298	1.5206e-05	-2.26888	-1.27579	1.52254e-05	-2.26887	-1.27579
44009791	chr22:44009791:CAT:C	1.65998e-25	0.511365	-1.08596	1.73086e-05	-2.17609	-1.23906	1.73327e-05	-2.17608	-1.23894
44010101	chr22:44010101:C:T	1.78366e-26	-1.52975	-1.27556	1.72756e-05	-2.14103	-1.27603	1.72972e-05	-2.14104	-1.27604
44010473	chr22:44010473:C:G	2.61101e-25	-0.121657	-2.96855e-10	5.56168e-05	-2.24787	-2.96855e-10	5.56898e-05	-2.24782	-2.96855e-10
44010737	chr22:44010737:TGATTTTGTATGG:T	8.28518e-26	-5.82626e-10	-1.26951	0.000150596	-5.82626e-10	-1.25176	0.000150784	-5.82626e-10	-1.25177
44010984	chr22:44010984:T:G	1.93363e-25	-5.82626e-10	-0.421999	0.000396428	-5.82626e-10	-0.283863	0.000396926	-5.82626e-10	-0.28387
44011307	chr22:44011307:A:G	9.76848e-26	-5.82626e-10	-1.10482	0.000169595	-5.82626e-10	-1.13294	0.000169794	-5.82626e-10	-1.13303
44011406	chr22:44011406:C:T	1.55887e-25	-5.82626e-10	-0.637436	0.00031915	-5.82626e-10	-0.500697	0.000319521	-5.82626e-10	-0.500797
44011558	chr22:44011558:G:C	1.64222e-25	-5.82626e-10	-0.585344	0.000337836	-5.82626e-10	-0.443798	0.000338229	-5.82626e-10	-0.443898
44011719	chr22:44011719:T:C	2.04266e-26	-1.87899	-0.790735	2.58099e-05	-2.27145	-0.744146	2.58432e-05	-2.27144	-0.74413
44011865	chr22:44011865:A:T	9.97289e-26	-0.0443772	-1.03973	1.60175e-05	-2.27506	-1.21761	1.60403e-05	-2.27506	-1.21746
44011955	chr22:44011955:A:G	3.59989e-26	-1.33158	-0.771501	1.75766e-05	-2.36916	-1.03063	1.76044e-05	-2.36916	-1.03032
44012103	chr22:44012103:G:T	1.7145e-25	-5.82626e-10	-0.542271	0.000302292	-5.82626e-10	-0.554963	0.000302748	-5.82626e-10	-0.554721
44012361	chr22:44012361:T:C	2.99056e-25	0.888299	-0.874234	3.72121e-05	-1.66534	-0.984378	3.72601e-05	-1.6654	-0.984294
44012747	chr22:44012747:CT:C	3.39923e-25	1.20865	-1.0665	3.83867e-05	-1.51844	-1.10021	3.84318e-05	-1.5185	-1.10023
44012810	chr22:44012810:A:G	8.63769e-26	-5.82626e-10	-1.22784	0.000161195	-5.82626e-10	-1.18374	0.000161394	-5.82626e-10	-1.18377
44012934	chr22:44012934:T:C	3.79046e-26	-2.05149	-2.96855e-10	5.11468e-05	-2.33166	-2.96855e-10	5.12118e-05	-2.33165	-2.96855e-10
44012981	chr22:44012981:C:T	1.01385e-25	-5.82626e-10	-1.06764	0.000202441	-5.82626e-10	-0.955907	0.00020267	-5.82626e-10	-0.956041
44013195	chr22:44013195:A:G	8.01645e-27	-2.37391	-1.23116	1.43481e-05	-2.36597	-1.23677	1.43649e-05	-2.36597	-1.23686
44013296	chr22:44013296:G:A	4.84385e-23	6.36054	-1.25905	1.79835e-05	-2.27299	-1.10391	1.80041e-05	-2.27302	-1.104
44013327	chr22:44013327:G:T	8.54561e-26	-5.82626e-10	-1.23856	0.000164558	-5.82626e-10	-1.16309	0.000164751	-5.82626e-10	-1.16318
44013487	chr22:44013487:G:A	1.01919e-26	-2.1707	-1.19428	1.54437e-05	-2.31141	-1.21774	1.54615e-05	-2.31141	-1.21786
44013695	chr22:44013695:C:T	1.8199e-24	3.09609	-1.27612	1.49662e-05	-2.34089	-1.21968	1.49862e-05	-2.3409	-1.21959
44013781	chr22:44013781:C:T	1.07556e-25	-5.82626e-10	-1.00855	0.000169369	-5.82626e-10	-1.13428	0.000169568	-5.82626e-10	-1.13437
44014056	chr22:44014056:AAAAAG:A	8.23012e-26	-5.82626e-10	-1.27618	0.000147031	-5.82626e-10	-1.27571	0.000147216	-5.82626e-10	-1.27572
44014113	chr22:44014113:G:A	9.331e-21	11.5497	-1.18738	2.88544e-05	-1.98557	-0.918528	2.88782e-05	-1.98563	-0.918898
44014293	chr22:44014293:A:G	2.83017e-23	5.82425	-1.26014	2.77728e-05	-1.66706	-1.27524	2.78061e-05	-1.6671	-1.27527
44014923	chr22:44014923:T:G	2.53313e-25	-5.82626e-10	-0.15194	0.000405831	-5.82626e-10	-0.260422	0.000406419	-5.82626e-10	-0.260236
44014971	chr22:44014971:A:G	3.69859e-26	-1.12518	-0.95085	3.60351e-05	-1.72345	-0.958413	3.60821e-05	-1.72336	-0.958463
44015130	chr22:44015130:C:T	2.66439e-26	-1.8672	-0.53681	3.10988e-05	-2.306	-0.523191	3.11205e-05	-2.30599	-0.523762
44015218	chr22:44015218:GA:G	2.64052e-25	-5.82626e-10	-0.110421	0.000422126	-5.82626e-10	-0.221054	0.00042274	-5.82626e-10	-0.220864
44015341	chr22:44015341:CAT:C	1.19257e-25	-5.82626e-10	-0.905282	0.000234692	-5.82626e-10	-0.808085	0.000234974	-5.82626e-10	-0.808144
44015482	chr22:44015482:G:A	3.07631e-26	-2.26025	-2.96855e-10	5.1815e-05	-2.31868	-2.96855e-10	5.18805e-05	-2.31868	-2.96855e-10
44015606	chr22:44015606:G:A	1.10982e-26	-2.00383	-1.27596	1.38286e-05	-2.3675	-1.27212	1.3846e-05	-2.3675	-1.27212
44015758	chr22:44015758:T:G	8.37131e-27	-2.29606	-1.26569	0.000106618	-0.322449	-1.27466	0.000106767	-0.322318	-1.27465
44015819	chr22:44015819:C:T	9.93816e-26	-5.82626e-10	-1.0876	0.000188986	-5.82626e-10	-1.02468	0.000189214	-5.82626e-10	-1.02474
44015924	chr22:44015924:A:G	4.12939e-26	-1.26319	-0.70266	4.9827e-05	-1.75031	-0.607487	4.9889e-05	-1.75023	-0.60759
44016030	chr22:44016030:C:T	1.58837e-26	-1.76157	-1.15971	4.55419e-05	-1.45244	-0.995288	4.5579e-05	-1.45245	-0.995725
44016059	chr22:44016059:G:A	9.14182e-26	-5.82626e-10	-1.17112	0.000147619	-5.82626e-10	-1.27173	0.000147804	-5.82626e-10	-1.27174
44016347	chr22:44016347:C:T	2.88269e-25	1.0571	-1.07977	4.45662e-05	-1.40801	-1.06138	4.4634e-05	-1.40805	-1.06108
44016446	chr22:44016446:G:T	1.44077e-25	-5.82626e-10	-0.716221	0.000296453	-5.82626e-10	-0.57447	0.000296759	-5.82626e-10	-0.5747
44016995	chr22:44016995:C:T	9.08084e-26	-5.82626e-10	-1.17781	0.000219698	-5.82626e-10	-0.874105	0.000219975	-5.82626e-10	-0.874108
44016998	chr22:44016998:C:T	1.35081e-25	-5.82626e-10	-0.780694	0.000186337	-5.82626e-10	-1.0388	0.000186545	-5.82626e-10	-1.03895
44017499	chr22:44017499:A:G	1.80427e-25	-5.82626e-10	-0.49124	0.00034419	-5.82626e-10	-0.425165	0.000344554	-5.82626e-10	-0.425369
44017795	chr22:44017795:C:T	1.15293e-25	-5.82626e-10	-0.939091	0.000231772	-5.82626e-10	-0.820602	0.000232031	-5.82626e-10	-0.820751
44018065	chr22:44018065:C:A	3.09467e-26	-2.2543	-2.96855e-10	8.74734e-05	-1.79502	-2.96855e-10	8.75827e-05	-1.79504	-2.96855e-10
44018381	chr22:44018381:G:A	1.12001e-25	-5.82626e-10	-0.968054	0.000206014	-5.82626e-10	-0.938412	0.0002063	-5.82626e-10	-0.938288
44018564	chr22:44018564:C:T	8.84165e-26	-5.82626e-10	-1.20451	0.000175076	-5.82626e-10	-1.10114	0.000175313	-5.82626e-10	-1.10105
44018777	chr22:44018777:A:G	9.79401e-26	-5.82626e-10	-1.10221	0.000162024	-5.82626e-10	-1.17861	0.000162207	-5.82626e-10	-1.17875
44018786	chr22:44018786:G:A	8.63055e-26	-5.82626e-10	-1.22867	0.000171659	-5.82626e-10	-1.12085	0.000171892	-5.82626e-10	-1.12076
44019216	chr22:44019216:C:T	9.06906e-26	-5.82626e-10	-1.17911	0.000153233	-5.82626e-10	-1.2344	0.000153413	-5.82626e-10	-1.23449
44019380	chr22:44019380:C:T	2.74016e-26	-2.37596	-2.96855e-10	5.99735e-05	-2.17245	-2.96855e-10	6.00495e-05	-2.17245	-2.96855e-10
44019386	chr22:44019386:A:AT	5.46533e-25	-5.82626e-10	0.617029	0.00103587	-5.82626e-10	0.67664	0.00103684	-5.82626e-10	0.676309
44019445	chr22:44019445:G:C	7.68485e-27	-2.37256	-1.27475	1.6502e-05	-2.18655	-1.27633	1.65229e-05	-2.18653	-1.27634
44019481	chr22:44019481:A:G	1.21052e-25	-5.82626e-10	-0.890342	0.000268771	-5.82626e-10	-0.672498	0.000269157	-5.82626e-10	-0.672327
44019546	chr22:44019546:G:A	1.06444e-25	-5.82626e-10	-1.01895	0.000155159	-5.82626e-10	-1.22191	0.000155353	-5.82626e-10	-1.22192
44019551	chr22:44019551:T:C	1.2156e-25	-5.82626e-10	-0.886155	0.00027014	-5.82626e-10	-0.667418	0.000270527	-5.82626e-10	-0.667247
44019561	chr22:44019561:G:A	9.56161e-26	-5.82626e-10	-1.12622	0.000189028	-5.82626e-10	-1.02446	0.000189239	-5.82626e-10	-1.02461
44019643	chr22:44019643:A:G	1.18748e-26	-2.02642	-1.18573	1.80156e-05	-2.17312	-1.202	1.8035e-05	-2.17312	-1.20219
44019702	chr22:44019702:G:A	1.21608e-25	-5.82626e-10	-0.885763	0.000270273	-5.82626e-10	-0.666925	0.000270661	-5.82626e-10	-0.666754
44019836	chr22:44019836:A:G	1.21545e-25	-5.82626e-10	-0.886285	0.000270101	-5.82626e-10	-0.667562	0.000270488	-5.82626e-10	-0.667391
44019883	chr22:44019883:C:T	1.21545e-25	-5.82626e-10	-0.886285	0.000270101	-5.82626e-10	-0.667562	0.000270488	-5.82626e-10	-0.667391
44019938	chr22:44019938:G:A	1.20455e-25	-5.82626e-10	-0.89529	0.000267412	-5.82626e-10	-0.677567	0.000267798	-5.82626e-10	-0.677389
44020111	chr22:44020111:T:C	1.3632e-25	-5.82626e-10	-0.77156	0.000310783	-5.82626e-10	-0.527264	0.000311234	-5.82626e-10	-0.527075
44020144	chr22:44020144:G:A	9.68681e-26	-5.82626e-10	-1.11322	0.000161182	-5.82626e-10	-1.18383	0.000161392	-5.82626e-10	-1.18379
44020275	chr22:44020275:C:G	4.6585e-26	-1.84529	-2.96855e-10	0.000110778	-1.55883	-2.96855e-10	0.000110934	-1.55868	-2.96855e-10
44020344	chr22:44020344:T:C	1.27304e-25	-5.82626e-10	-0.839984	0.000286349	-5.82626e-10	-0.609148	0.000286761	-5.82626e-10	-0.608971
44020393	chr22:44020393:C:T	4.06076e-26	-0.79941	-1.1832	0.00024218	0.387818	-1.16449	0.000242537	0.387884	-1.16435
44020481	chr22:44020481:A:C	1.13895e-26	-2.07694	-1.17693	1.49367e-05	-2.37341	-1.18913	1.49576e-05	-2.37341	-1.18899
44020549	chr22:44020549:A:G	2.7091e-26	-1.63793	-0.749432	2.17321e-05	-2.24936	-0.938205	2.17741e-05	-2.24937	-0.937529
44020749	chr22:44020749:G:A	9.14041e-26	-5.82626e-10	-1.17127	0.000163854	-5.82626e-10	-1.16738	0.000164051	-5.82626e-10	-1.16744
44021063	chr22:44021063:G:A	8.63185e-26	-5.82626e-10	-1.22852	0.000171879	-5.82626e-10	-1.11957	0.000172112	-5.82626e-10	-1.11948
44021099	chr22:44021099:A:G	8.39197e-26	-5.82626e-10	-1.25671	0.000147578	-5.82626e-10	-1.272	0.000147761	-5.82626e-10	-1.27202
44022047	chr22:44022047:A:G	2.73992e-26	-2.37605	-2.96855e-10	5.11044e-05	-2.33249	-2.96855e-10	5.1169e-05	-2.33249	-2.96855e-10
44022090	chr22:44022090:C:T	7.70355e-27	-2.37236	-1.27253	4.53241e-05	-1.17572	-1.2768	4.53838e-05	-1.17567	-1.2768
44022159	chr22:44022159:G:A	3.73459e-26	-1.80215	-0.26419	5.14931e-05	-2.12174	-0.203173	5.15225e-05	-2.12175	-0.203854
44022564	chr22:44022564:A:G	1.14243e-26	-2.16568	-1.08514	1.76028e-05	-2.2898	-1.1085	1.76307e-05	-2.2898	-1.10818
44022567	chr22:44022567:T:C	4.61402e-26	-2.32622	0.471337	0.000209483	-1.88531	0.963594	0.000209402	-1.88529	0.961923
44022680	chr22:44022680:A:G	9.62356e-26	-5.82626e-10	-1.11977	0.000191644	-5.82626e-10	-1.01072	0.000191836	-5.82626e-10	-1.01098
44023159	chr22:44023159:C:T	4.36772e-26	-1.50083	-0.408904	3.2382e-05	-2.31271	-0.47604	3.24121e-05	-2.3127	-0.476384
44023500	chr22:44023500:G:A	9.47569e-26	-5.82626e-10	-1.13525	0.000156693	-5.82626e-10	-1.21207	0.000156882	-5.82626e-10	-1.21212
44023567	chr22:44023567:T:C	7.98355e-27	-2.34544	-1.26374	1.47107e-05	-2.33464	-1.24314	1.47292e-05	-2.33465	-1.24314
44023664	chr22:44023664:G:C	1.69483e-25	-5.82626e-10	-0.553815	0.000295202	-5.82626e-10	-0.578698	0.000295488	-5.82626e-10	-0.578994
44023779	chr22:44023779:C:T	2.88182e-25	-5.82626e-10	-0.022974	0.000532672	-5.82626e-10	0.0115486	0.000533321	-5.82626e-10	0.0115036
44023908	chr22:44023908:C:T	9.60097e-26	-5.82626e-10	-1.12212	0.00017904	-5.82626e-10	-1.07875	0.000179272	-5.82626e-10	-1.07872
44023939	chr22:44023939:A:G	1.70859e-25	-5.82626e-10	-0.545726	0.00029739	-5.82626e-10	-0.571314	0.000297678	-5.82626e-10	-0.57161
44024135	chr22:44024135:G:C	2.9539e-26	-1.04789	-1.25296	3.92744e-05	-1.36223	-1.23355	3.93297e-05	-1.36211	-1.23353
44024618	chr22:44024618:A:G	1.59742e-25	0.581227	-1.19423	7.00312e-05	-0.8425	-1.17492	7.01278e-05	-0.84243	-1.17487
44024622	chr22:44024622:A:C	3.12363e-26	-1.41279	-0.832192	4.11175e-05	-1.66024	-0.889685	4.1161e-05	-1.66016	-0.889971
44024721	chr22:44024721:G:A	1.08676e-25	-5.82626e-10	-0.998194	0.000209141	-5.82626e-10	-0.923348	0.000209364	-5.82626e-10	-0.923545
44024968	chr22:44024968:T:A	8.66612e-26	-5.82626e-10	-1.22456	0.000158249	-5.82626e-10	-1.20219	0.000158445	-5.82626e-10	-1.20221
44024979	chr22:44024979:A:T	2.01125e-26	-1.43297	-1.25225	2.77992e-05	-1.68035	-1.26101	2.78346e-05	-1.68027	-1.26107
44025017	chr22:44025017:C:T	1.41052e-26	-2.11225	-0.927769	2.03454e-05	-2.37521	-0.878291	2.03629e-05	-2.37521	-0.878696
44025048	chr22:44025048:A:G	3.34758e-26	-2.17574	-2.96855e-10	4.90995e-05	-2.37251	-2.96855e-10	4.91614e-05	-2.37251	-2.96855e-10
44025545	chr22:44025545:G:A	6.98554e-26	-0.439965	-1.00017	7.04717e-05	-0.985163	-1.02598	7.05433e-05	-0.985105	-1.02629
44025614	chr22:44025614:G:A	1.19971e-25	-5.82626e-10	-0.899316	0.000205429	-5.82626e-10	-0.941258	0.000205717	-5.82626e-10	-0.941118
44025636	chr22:44025636:C:G	1.29644e-25	-5.82626e-10	-0.821774	0.000221265	-5.82626e-10	-0.866996	0.000221578	-5.82626e-10	-0.866846
44025683	chr22:44025683:G:T	6.51783e-26	-1.56523	0.0557905	7.68524e-05	-2.18679	0.262319	7.68439e-05	-2.18679	0.260946
44025723	chr22:44025723:T:TTCTC	4.50083e-26	-0.620755	-1.25896	5.8065e-05	-0.941267	-1.26353	5.81382e-05	-0.941186	-1.26361
44025981	chr22:44025981:C:G	2.50151e-25	-0.164501	-2.96855e-10	0.0003503	-0.407568	-2.96855e-10	0.000350769	-0.407492	-2.96855e-10
44026166	chr22:44026166:A:C	5.6388e-26	-0.377648	-1.27666	8.33856e-05	-0.572939	-1.26994	8.34974e-05	-0.572803	-1.27
44026453	chr22:44026453:T:C	1.5431e-26	-1.70071	-1.24947	2.49122e-05	-1.80862	-1.24238	2.49484e-05	-1.80854	-1.24227
44026621	chr22:44026621:C:T	1.41396e-26	-2.13926	-0.898321	2.10149e-05	-2.37255	-0.848575	2.10326e-05	-2.37256	-0.848994
44026758	chr22:44026758:T:C	4.65851e-26	-2.06087	0.215582	0.000151802	-1.52868	0.284899	0.000152019	-1.52858	0.284967
44026854	chr22:44026854:C:T	8.63137e-26	-5.82626e-10	-1.22858	0.000156564	-5.82626e-10	-1.2129	0.000156761	-5.82626e-10	-1.2129
44027084	chr22:44027084:G:T	6.7393e-26	-2.0212	0.545173	0.000231301	-1.55627	0.733635	0.000231565	-1.55619	0.733433
44027172	chr22:44027172:G:A	1.62373e-25	-5.82626e-10	-0.596669	0.000299176	-5.82626e-10	-0.565325	0.000299493	-5.82626e-10	-0.56553
44027218	chr22:44027218:T:C	2.20241e-24	2.7136	-0.702858	0.000120321	-0.742434	-0.733757	0.000120486	-0.7425	-0.733583
44027297	chr22:44027297:T:C	1.3101e-25	-5.82626e-10	-0.811288	0.000258018	-5.82626e-10	-0.713329	0.000258289	-5.82626e-10	-0.713541
44027366	chr22:44027366:T:C	1.64843e-25	-5.82626e-10	-0.581571	0.000338693	-5.82626e-10	-0.441265	0.000339	-5.82626e-10	-0.441619
44027516	chr22:44027516:G:A	2.2234e-25	-1.44108	1.15873	0.000344929	-1.77013	1.34711	0.000345042	-1.77013	1.34618
44028090	chr22:44028090:C:T	1.16157e-25	-5.82626e-10	-0.931626	0.000202701	-5.82626e-10	-0.954624	0.00020299	-5.82626e-10	-0.954465
44028228	chr22:44028228:C:T	1.83298e-26	-1.59655	-1.18149	1.64523e-05	-2.26117	-1.20472	1.64722e-05	-2.26118	-1.20476
44028543	chr22:44028543:A:G	1.13861e-24	2.52391	-1.17291	0.000187691	0.0526253	-1.08418	0.000187915	0.0526924	-1.08432
44028769	chr22:44028769:T:C	2.03298e-26	-1.43242	-1.24206	3.31509e-05	-1.54435	-1.22094	3.31978e-05	-1.54425	-1.22089
44028949	chr22:44028949:A:G	3.25118e-24	2.99675	-0.596548	0.000162092	-0.545194	-0.632998	0.000162316	-0.545264	-0.632808
44029122	chr22:44029122:C:A	1.2577e-25	-5.82626e-10	-0.852108	0.00021531	-5.82626e-10	-0.894279	0.000215612	-5.82626e-10	-0.894138
44029675	chr22:44029675:C:T	8.42971e-26	-5.82626e-10	-1.25222	0.0001523	-5.82626e-10	-1.2405	0.000152492	-5.82626e-10	-1.24051
44029798	chr22:44029798:T:G	1.41089e-26	-2.13211	-0.907644	2.0799e-05	-2.37384	-0.857613	2.08166e-05	-2.37384	-0.858027
44029881	chr22:44029881:G:C	1.5438e-24	2.85366	-1.19823	9.1203e-05	-0.574106	-1.17916	9.13206e-05	-0.574175	-1.17907
44030164	chr22:44030164:T:C	2.86707e-24	3.39343	-1.11895	0.000132535	-0.284848	-1.09466	0.00013271	-0.284922	-1.09453
44030192	chr22:44030192:T:C	9.55977e-26	-5.82626e-10	-1.12642	0.000176395	-5.82626e-10	-1.09363	0.000176598	-5.82626e-10	-1.09374
44030336	chr22:44030336:G:A	8.2399e-26	-5.82626e-10	-1.27499	0.000149257	-5.82626e-10	-1.26069	0.000149441	-5.82626e-10	-1.26072
44030392	chr22:44030392:G:A	3.75022e-26	-2.06217	-2.96855e-10	4.9335e-05	-2.36772	-2.96855e-10	4.93974e-05	-2.36772	-2.96855e-10
44030535	chr22:44030535:G:T	3.69514e-25	-5.82626e-10	0.225623	0.000657468	-5.82626e-10	0.222038	0.000658437	-5.82626e-10	0.222248
44030764	chr22:44030764:AG:A	4.50942e-26	-0.603204	-1.27461	3.50266e-05	-1.43376	-1.27649	3.50726e-05	-1.43372	-1.27648
44030967	chr22:44030967:G:T	3.15736e-25	0.221746	-0.153407	0.000629535	0.261724	-0.0830996	0.000630181	0.261975	-0.0835893
44030969	chr22:44030969:C:G	9.54878e-25	-5.82626e-10	1.17502	0.00184147	-5.82626e-10	1.25196	0.00184352	-5.82626e-10	1.25181
44031079	chr22:44031079:C:CA	1.07288e-24	-5.82626e-10	1.29154	0.00173746	-5.82626e-10	1.19382	0.00173873	-5.82626e-10	1.19329
44031371	chr22:44031371:T:C	3.74737e-26	-2.23682	0.173898	5.92344e-05	-2.36259	0.177738	5.93154e-05	-2.3626	0.177849
44031376	chr22:44031376:C:T	8.80837e-26	-0.0229818	-1.1853	5.55234e-05	-1.06815	-1.1814	5.55856e-05	-1.06811	-1.18159
44031445	chr22:44031445:G:C	3.64226e-25	-5.82626e-10	0.21121	0.000771529	-5.82626e-10	0.382016	0.000772227	-5.82626e-10	0.381658
44031484	chr22:44031484:G:A	8.409e-26	-5.82626e-10	-1.25468	0.000147239	-5.82626e-10	-1.2743	0.000147424	-5.82626e-10	-1.27431
44031748	chr22:44031748:G:A	1.49302e-25	-5.82626e-10	-0.680592	0.000246415	-5.82626e-10	-0.759341	0.000246672	-5.82626e-10	-0.759559
44031816	chr22:44031816:G:A	4.89034e-26	-2.21181	0.415086	7.53306e-05	-2.35591	0.411438	7.54353e-05	-2.35592	0.411573
44032135	chr22:44032135:G:A	1.25807e-23	4.72986	-0.976509	0.005022	3.29599	-1.04077	0.0050319	3.29643	-1.04049
44032386	chr22:44032386:G:A	8.31422e-25	-5.82626e-10	1.03657	0.0016151	-5.82626e-10	1.12079	0.00161677	-5.82626e-10	1.12056
44032607	chr22:44032607:A:G	1.04907e-25	-5.82626e-10	-1.03349	0.000173729	-5.82626e-10	-1.10886	0.000173953	-5.82626e-10	-1.10883
44032666	chr22:44032666:C:T	5.56597e-26	-1.76318	0.095866	0.000146168	-1.40915	0.127544	0.000146364	-1.40906	0.127534
44032667	chr22:44032667:G:A	3.74127e-26	-0.883632	-1.18092	1.73378e-05	-2.17579	-1.23768	1.73626e-05	-2.17579	-1.23752
44033009	chr22:44033009:G:A	3.73302e-25	-5.82626e-10	0.235822	0.000572284	-5.82626e-10	0.0832774	0.000573152	-5.82626e-10	0.0835308
44033511	chr22:44033511:G:T	5.83032e-26	-0.351447	-1.26946	4.30819e-05	-1.23458	-1.26868	4.31411e-05	-1.23453	-1.26861
44033713	chr22:44033713:C:A	9.67557e-26	-5.82626e-10	-1.11438	0.000165639	-5.82626e-10	-1.15655	0.000165865	-5.82626e-10	-1.15645
44033882	chr22:44033882:C:T	2.43272e-25	0.541813	-0.7342	0.000444358	0.568456	-0.738184	0.000444878	0.56873	-0.73855
44034189	chr22:44034189:CAATTAT:C	8.66426e-26	-5.82626e-10	-1.22477	0.000158622	-5.82626e-10	-1.19983	0.000158811	-5.82626e-10	-1.19991
44034450	chr22:44034450:C:G	8.31296e-26	-5.82626e-10	-1.26616	0.000147685	-5.82626e-10	-1.27127	0.000147874	-5.82626e-10	-1.27126
44034673	chr22:44034673:CTGACCCCCA:C	3.62223e-25	0.955027	-0.749334	0.000475419	0.783733	-0.885894	0.000476386	0.78407	-0.885462
44034850	chr22:44034850:A:G	9.06483e-27	-2.30888	-1.17329	1.45453e-05	-2.37625	-1.21284	1.4567e-05	-2.37625	-1.21261
44035034	chr22:44035034:A:G	3.35175e-25	0.890662	-0.762575	0.000178716	-0.18473	-0.895831	0.000179045	-0.184489	-0.895492
44035374	chr22:44035374:T:C	1.09227e-26	-2.23966	-1.05607	4.76006e-05	-1.45089	-0.952619	4.76362e-05	-1.45077	-0.953254
44035530	chr22:44035530:C:T	8.32793e-25	0.891766	0.146453	0.000409355	-0.185811	-0.0659645	0.000410227	-0.18557	-0.0653405
44036486	chr22:44036486:A:T	8.66303e-27	-2.28356	-1.24394	1.39918e-05	-2.37435	-1.25353	1.40112e-05	-2.37435	-1.25341
44037249	chr22:44037249:C:T	8.37784e-27	-2.3253	-1.23567	1.40688e-05	-2.37505	-1.24735	1.40885e-05	-2.37505	-1.24721
44037363	chr22:44037363:C:T	2.87658e-26	-1.32514	-1.00224	4.626e-05	-1.39249	-1.03959	4.63231e-05	-1.39238	-1.0396
44038503	chr22:44038503:G:A	2.97095e-25	-5.82626e-10	0.00748579	0.000486578	-5.82626e-10	-0.0789616	0.000487177	-5.82626e-10	-0.0789924
44038666	chr22:44038666:C:G	8.22645e-26	-5.82626e-10	-1.27663	0.000147519	-5.82626e-10	-1.2724	0.000147702	-5.82626e-10	-1.27242
44038728	chr22:44038728:G:T	1.44284e-25	-5.82626e-10	-0.71478	0.000284731	-5.82626e-10	-0.614813	0.000285019	-5.82626e-10	-0.615064
44038794	chr22:44038794:C:A	7.17948e-25	1.93473	-1.0449	0.000598283	1.21643	-1.08873	0.000599325	1.21661	-1.08843
44038840	chr22:44038840:A:G	3.1507e-25	-5.82626e-10	0.06623	0.000506803	-5.82626e-10	-0.038235	0.0005075	-5.82626e-10	-0.0381243
44038900	chr22:44038900:C:T	8.6202e-26	-5.82626e-10	-1.22987	0.000149499	-5.82626e-10	-1.25907	0.00014969	-5.82626e-10	-1.25905
44039070	chr22:44039070:G:A	2.77732e-25	0.764998	-0.824905	0.000168924	-0.237813	-0.899098	0.000169219	-0.237607	-0.898821
44039371	chr22:44039371:C:T	8.28754e-27	-2.37633	-1.19548	1.5863e-05	-2.29038	-1.21199	1.58861e-05	-2.29039	-1.21179
44039672	chr22:44039672:G:A	8.0474e-27	-2.37637	-1.22484	1.56044e-05	-2.28073	-1.23808	1.56264e-05	-2.28073	-1.23793
44040312	chr22:44040312:G:C	9.26378e-27	-2.33954	-1.12091	1.9506e-05	-2.13029	-1.16535	1.95361e-05	-2.1303	-1.16506
44040321	chr22:44040321:G:A	1.00009e-25	-5.82626e-10	-1.0813	0.000173176	-5.82626e-10	-1.11205	0.000173409	-5.82626e-10	-1.11197
44040700	chr22:44040700:C:T	1.14371e-25	-5.82626e-10	-0.947119	0.000187967	-5.82626e-10	-1.03009	0.000188213	-5.82626e-10	-1.03005
44041119	chr22:44041119:A:G	2.99001e-25	-5.82626e-10	0.0138805	0.000492047	-5.82626e-10	-0.0677844	0.000492704	-5.82626e-10	-0.0677123
44042088	chr22:44042088:C:A	8.97036e-26	-1.19005	-2.96855e-10	9.78224e-05	-1.6832	-2.96855e-10	9.79432e-05	-1.68323	-2.96855e-10
44042180	chr22:44042180:T:G	1.50056e-25	-5.82626e-10	-0.675557	0.000242912	-5.82626e-10	-0.773657	0.000243238	-5.82626e-10	-0.77358
44042962	chr22:44042962:A:C	5.5028e-26	-0.409486	-1.26924	1.62893e-05	-2.20761	-1.26824	1.63094e-05	-2.20763	-1.26825
44043371	chr22:44043371:T:G	1.50542e-26	-2.28551	-0.689397	2.40135e-05	-2.37546	-0.712279	2.40466e-05	-2.37546	-0.712167
44043423	chr22:44043423:T:G	9.55958e-26	-5.82626e-10	-1.12644	0.000164944	-5.82626e-10	-1.16075	0.000165163	-5.82626e-10	-1.16069
44043768	chr22:44043768:C:T	8.38312e-26	-5.82626e-10	-1.25776	0.000147539	-5.82626e-10	-1.27226	0.000147728	-5.82626e-10	-1.27225
44044300	chr22:44044300:T:C	2.76315e-26	-2.36761	-2.96855e-10	5.83041e-05	-2.20069	-2.96855e-10	5.83787e-05	-2.20067	-2.96855e-10
44045272	chr22:44045272:C:A	4.91696e-25	1.78425	-1.27296	0.000614992	1.42905	-1.27379	0.000615914	1.42931	-1.27383
44045478	chr22:44045478:A:C	2.85906e-25	-5.82626e-10	-0.0309012	0.000471212	-5.82626e-10	-0.111051	0.000471843	-5.82626e-10	-0.110975
44046343	chr22:44046343:C:G	9.08888e-26	-5.82626e-10	-1.17693	0.000152999	-5.82626e-10	-1.23593	0.000153191	-5.82626e-10	-1.23594
44046561	chr22:44046561:C:T	4.84028e-26	-0.65263	-1.15438	1.71483e-05	-2.26986	-1.1546	1.7169e-05	-2.26988	-1.15463
44048123	chr22:44048123:G:A	1.14504e-26	-2.07787	-1.17067	1.62985e-05	-2.27151	-1.20378	1.63221e-05	-2.27152	-1.20359
44048162	chr22:44048162:G:A	4.30105e-26	-1.92512	-2.96855e-10	5.70373e-05	-2.22265	-2.96855e-10	5.71083e-05	-2.22267	-2.96855e-10
44048520	chr22:44048520:C:T	1.12865e-26	-2.0962	-1.16676	1.61885e-05	-2.28281	-1.19925	1.62119e-05	-2.28282	-1.19905
44049103	chr22:44049103:G:A	8.30665e-26	-5.82626e-10	-1.26692	0.000151908	-5.82626e-10	-1.24309	0.000152092	-5.82626e-10	-1.24314
44049384	chr22:44049384:G:A	8.23609e-26	-5.82626e-10	-1.27546	0.000149311	-5.82626e-10	-1.26033	0.000149495	-5.82626e-10	-1.26036
44049423	chr22:44049423:T:C	8.22912e-26	-5.82626e-10	-1.2763	0.000147609	-5.82626e-10	-1.27179	0.000147793	-5.82626e-10	-1.27181
44049779	chr22:44049779:C:T	5.24409e-25	1.78662	-1.21091	0.000332209	0.786683	-1.24728	0.000332739	0.78696	-1.24722
44049858	chr22:44049858:T:C	9.42229e-26	-5.82626e-10	-1.1409	0.000169444	-5.82626e-10	-1.13384	0.000169626	-5.82626e-10	-1.13403
44050158	chr22:44050158:A:G	1.44843e-25	-5.82626e-10	-0.710914	0.000256411	-5.82626e-10	-0.719577	0.000256644	-5.82626e-10	-0.719932
44050251	chr22:44050251:C:T	1.44453e-25	-5.82626e-10	-0.713609	0.000253831	-5.82626e-10	-0.72969	0.000254066	-5.82626e-10	-0.730025
44050252	chr22:44050252:A:G	1.04538e-25	-5.82626e-10	-1.03702	0.000184766	-5.82626e-10	-1.04727	0.000184956	-5.82626e-10	-1.0475
44050361	chr22:44050361:A:G	8.69644e-26	-5.82626e-10	-1.22107	0.000154807	-5.82626e-10	-1.22418	0.000154985	-5.82626e-10	-1.22429
44050433	chr22:44050433:T:C	8.38333e-26	-5.82626e-10	-1.25774	0.000152456	-5.82626e-10	-1.23948	0.000152645	-5.82626e-10	-1.2395
44050610	chr22:44050610:C:T	1.69047e-26	-1.74335	-1.11562	1.62081e-05	-2.37172	-1.10913	1.6225e-05	-2.37173	-1.10934
44050772	chr22:44050772:A:AC	5.8711e-26	-0.354857	-1.25908	2.15408e-05	-1.95426	-1.24215	2.1566e-05	-1.95431	-1.24219
44050807	chr22:44050807:T:C	5.72184e-26	-0.432125	-1.20756	2.07046e-05	-2.00956	-1.22644	2.07306e-05	-2.00961	-1.2264
44051068	chr22:44051068:C:T	1.21351e-25	0.00947766	-0.897352	0.000179183	-0.101182	-0.976767	0.000179494	-0.10092	-0.97656
44051392	chr22:44051392:CTG:C	8.24598e-26	-5.82626e-10	-1.27425	0.000146951	-5.82626e-10	-1.27626	0.000147137	-5.82626e-10	-1.27626
44051606	chr22:44051606:G:A	9.88365e-27	-2.22587	-1.16982	1.47694e-05	-2.37492	-1.19887	1.47908e-05	-2.37493	-1.19869
44051920	chr22:44051920:G:GATGCTGCC	1.06806e-25	-5.82626e-10	-1.01555	0.000184801	-5.82626e-10	-1.04708	0.000185044	-5.82626e-10	-1.04703
44052063	chr22:44052063:C:T	8.83652e-26	-5.82626e-10	-1.20509	0.000154596	-5.82626e-10	-1.22555	0.000154769	-5.82626e-10	-1.22569
44052149	chr22:44052149:T:C	8.98072e-26	-5.82626e-10	-1.1889	0.000168924	-5.82626e-10	-1.13691	0.00016912	-5.82626e-10	-1.13701
44052368	chr22:44052368:G:A	2.56284e-25	-5.82626e-10	-0.140279	0.000443323	-5.82626e-10	-0.172059	0.000443672	-5.82626e-10	-0.172535
44052458	chr22:44052458:G:A	8.17719e-27	-2.33776	-1.24746	1.73343e-05	-2.18479	-1.22888	1.73551e-05	-2.18476	-1.22897
44052522	chr22:44052522:G:A	2.31197e-26	-2.21527	-0.330616	5.68412e-05	-1.89365	-0.332451	5.69357e-05	-1.8936	-0.332103
44052601	chr22:44052601:T:C	8.53333e-27	-2.27711	-1.26548	1.37741e-05	-2.37399	-1.26957	1.37919e-05	-2.37399	-1.26955
44052875	chr22:44052875:T:C	1.2414e-26	-2.31728	-0.850465	2.18169e-05	-2.30107	-0.882602	2.18393e-05	-2.30105	-0.882857
44053285	chr22:44053285:T:C	3.8169e-26	-2.04454	-2.96855e-10	5.98476e-05	-2.17456	-2.96855e-10	5.99236e-05	-2.17455	-2.96855e-10
44053381	chr22:44053381:CTGA:C	2.58757e-25	-5.82626e-10	-0.130676	0.000490125	-5.82626e-10	-0.0716966	0.000490614	-5.82626e-10	-0.0719636
44053384	chr22:44053384:A:G	3.95817e-26	-2.0082	-2.96855e-10	5.11511e-05	-2.33157	-2.96855e-10	5.12157e-05	-2.33157	-2.96855e-10
44053910	chr22:44053910:C:A	8.66767e-26	-5.82626e-10	-1.22438	0.000151248	-5.82626e-10	-1.24744	0.000151445	-5.82626e-10	-1.2474
44054169	chr22:44054169:G:T	3.7714e-24	-5.82626e-10	2.54864	0.0119395	-5.82626e-10	3.12125	0.0119329	-5.82626e-10	3.11944
44054569	chr22:44054569:G:A	2.88796e-26	-2.32343	-2.96855e-10	0.000108482	-1.57977	-2.96855e-10	0.000108624	-1.57972	-2.96855e-10
44054717	chr22:44054717:G:A	5.12209e-24	-5.82626e-10	2.85475	0.0165199	-5.82626e-10	3.44596	0.0165095	-5.82626e-10	3.44407
44054784	chr22:44054784:TC:T	1.60151e-26	-1.89568	-1.01735	1.94485e-05	-2.33341	-0.965175	1.94667e-05	-2.33343	-0.965482
44054920	chr22:44054920:G:A	1.56036e-24	1.6661	-2.96855e-10	0.000848986	0.477685	-2.96855e-10	0.000850156	0.4778	-2.96855e-10
44055106	chr22:44055106:A:T	1.0055e-25	-5.82626e-10	-1.07591	0.00017654	-5.82626e-10	-1.09281	0.000176767	-5.82626e-10	-1.09279
44055158	chr22:44055158:A:G	1.45644e-25	-5.82626e-10	-0.705397	0.000273498	-5.82626e-10	-0.655063	0.000273777	-5.82626e-10	-0.655308
44055187	chr22:44055187:C:T	8.25058e-26	-5.82626e-10	-1.2737	0.000148935	-5.82626e-10	-1.26285	0.00014912	-5.82626e-10	-1.26287
44055733	chr22:44055733:C:T	3.10497e-26	-1.50383	-0.74715	2.83186e-05	-2.16671	-0.756128	2.8368e-05	-2.1667	-0.755656
44055943	chr22:44055943:C:T	2.95723e-26	-1.58347	-0.71626	2.81642e-05	-2.20304	-0.725273	2.82136e-05	-2.20303	-0.724786
44055974	chr22:44055974:A:C	2.14399e-25	-5.82626e-10	-0.318727	0.000409005	-5.82626e-10	-0.252632	0.000409389	-5.82626e-10	-0.252954
44055997	chr22:44055997:G:A	9.17362e-26	-5.82626e-10	-1.16765	0.000185526	-5.82626e-10	-1.04316	0.000185776	-5.82626e-10	-1.04308
44056051	chr22:44056051:G:A	1.95704e-26	-2.22556	-0.486984	3.14014e-05	-2.11493	-0.704575	3.14636e-05	-2.11488	-0.703913
44056125	chr22:44056125:A:G	2.75019e-26	-2.37231	-2.96855e-10	6.30301e-05	-2.12274	-2.96855e-10	6.31089e-05	-2.12276	-2.96855e-10
44056142	chr22:44056142:C:T	1.90637e-26	-1.62301	-1.11577	2.00351e-05	-2.22985	-1.03902	2.00505e-05	-2.22985	-1.03952
44056217	chr22:44056217:C:T	2.42839e-25	-5.82626e-10	-0.194166	0.000466096	-5.82626e-10	-0.121967	0.000466518	-5.82626e-10	-0.122323
44056376	chr22:44056376:A:T	8.68357e-26	-5.82626e-10	-1.22255	0.000151765	-5.82626e-10	-1.24402	0.000151959	-5.82626e-10	-1.24401
44056392	chr22:44056392:G:A	8.92651e-26	-5.82626e-10	-1.19496	0.000155083	-5.82626e-10	-1.2224	0.000155281	-5.82626e-10	-1.22238
44056438	chr22:44056438:A:G	2.02113e-26	-1.49974	-1.18059	1.96383e-05	-2.16964	-1.11924	1.96551e-05	-2.16964	-1.11965
44056532	chr22:44056532:T:G	1.98838e-26	-1.55388	-1.14279	2.0134e-05	-2.19253	-1.07141	2.01502e-05	-2.19253	-1.07188
44056643	chr22:44056643:C:T	2.03543e-25	-5.82626e-10	-0.37069	0.000339338	-5.82626e-10	-0.439361	0.00033982	-5.82626e-10	-0.439205
44057148	chr22:44057148:T:C	2.38071e-26	-1.70867	-0.807913	3.5474e-05	-1.72353	-0.97403	3.55367e-05	-1.72345	-0.973607
44057403	chr22:44057403:G:A	8.78608e-26	-5.82626e-10	-1.21081	0.000154318	-5.82626e-10	-1.22734	0.000154516	-5.82626e-10	-1.22732
44057474	chr22:44057474:G:C	1.06826e-26	-2.30145	-1.0165	2.3043e-05	-2.09669	-1.03231	2.30648e-05	-2.09669	-1.03262
44057941	chr22:44057941:C:T	9.73924e-26	-5.82626e-10	-1.10782	0.000176338	-5.82626e-10	-1.09395	0.000176566	-5.82626e-10	-1.09393
44058417	chr22:44058417:C:T	8.24334e-26	-5.82626e-10	-1.27457	0.000147755	-5.82626e-10	-1.27081	0.000147938	-5.82626e-10	-1.27083
44058636	chr22:44058636:C:A	3.85335e-26	-0.762248	-1.27279	2.0845e-05	-1.98515	-1.24409	2.08673e-05	-1.98519	-1.24425
44058825	chr22:44058825:G:A	9.08756e-26	-5.82626e-10	-1.17707	0.000151694	-5.82626e-10	-1.24449	0.000151882	-5.82626e-10	-1.24452
44058846	chr22:44058846:C:T	8.65968e-26	-5.82626e-10	-1.2253	0.000153757	-5.82626e-10	-1.23098	0.000153947	-5.82626e-10	-1.23101
44058858	chr22:44058858:G:A	2.17907e-26	-1.7711	-0.833987	3.34378e-05	-2.0975	-0.65917	3.34543e-05	-2.0975	-0.65994
44059593	chr22:44059593:A:G	1.28867e-26	-2.04112	-1.08925	2.52731e-05	-1.85402	-1.18259	2.53093e-05	-1.85397	-1.18248
44059609	chr22:44059609:G:A	1.05106e-26	-2.08247	-1.2517	2.11409e-05	-1.99666	-1.21849	2.11651e-05	-1.99665	-1.21862
44059988	chr22:44059988:C:G	1.35036e-24	0.178096	1.34346	0.00091547	-0.627672	1.18075	0.000916173	-0.627622	1.18021
44060732	chr22:44060732:C:T	8.27562e-26	-5.82626e-10	-1.27067	0.000148402	-5.82626e-10	-1.26644	0.000148589	-5.82626e-10	-1.26644
44060812	chr22:44060812:T:C	1.06797e-26	-2.36306	-0.955159	2.16617e-05	-2.2539	-0.936917	2.16852e-05	-2.25387	-0.937122
44060998	chr22:44060998:G:A	1.66101e-26	-2.34327	-0.533283	2.31934e-05	-2.3635	-0.758992	2.32247e-05	-2.36349	-0.758908
44061118	chr22:44061118:C:T	9.28734e-26	-0.206847	-0.948481	6.70572e-05	-0.939883	-1.12093	6.715e-05	-0.939839	-1.12085
44061379	chr22:44061379:C:T	8.70713e-25	-1.60655	2.6893	0.00171831	-1.60202	2.78476	0.00172027	-1.60195	2.78457
44061584	chr22:44061584:G:A	1.71085e-25	-5.82626e-10	-0.544406	0.000339778	-5.82626e-10	-0.438065	0.000340137	-5.82626e-10	-0.438272
44061628	chr22:44061628:T:A	2.50934e-25	-5.82626e-10	-0.161374	0.000355596	-5.82626e-10	-0.392563	0.000356171	-5.82626e-10	-0.392209
44062102	chr22:44062102:C:T	5.61433e-25	-1.80025	2.44417	0.00109781	-1.81357	2.54828	0.00109907	-1.8135	2.5481
44062192	chr22:44062192:C:T	1.58272e-26	-2.27804	-0.646802	2.74517e-05	-2.33953	-0.6144	2.74931e-05	-2.33953	-0.614154
44062226	chr22:44062226:C:A	8.78253e-26	-2.257	1.04578	0.00015144	-2.34666	1.10049	0.000151653	-2.34666	1.10063
44062240	chr22:44062240:G:C	7.69058e-26	-2.24926	0.905273	0.000131755	-2.34319	0.957773	0.000131938	-2.34318	0.95789
44062397	chr22:44062397:G:C	4.88606e-26	-1.79759	-2.96855e-10	0.000322986	-0.48875	-2.96855e-10	0.0003234	-0.48873	-2.96855e-10
44062454	chr22:44062454:A:G	8.29351e-26	-2.30405	1.03554	0.000147391	-2.36638	1.09311	0.000147595	-2.36637	1.09323
44062606	chr22:44062606:C:T	3.2721e-23	4.70921	-2.96855e-10	0.000240407	-0.784023	-2.96855e-10	0.000240683	-0.784139	-2.96855e-10
44062618	chr22:44062618:C:A	3.23191e-26	-2.21091	-2.96855e-10	4.93534e-05	-2.36735	-2.96855e-10	4.94157e-05	-2.36735	-2.96855e-10
44062640	chr22:44062640:A:C	1.43804e-26	-2.33219	-0.688513	2.55423e-05	-2.36793	-0.658092	2.55804e-05	-2.36793	-0.657865
44062738	chr22:44062738:C:T	8.69907e-27	-2.27829	-1.24506	1.71765e-05	-2.17008	-1.25273	1.71991e-05	-2.17007	-1.25269
44062774	chr22:44062774:G:A	3.4503e-26	-2.14552	-2.96855e-10	5.06547e-05	-2.34133	-2.96855e-10	5.07182e-05	-2.34134	-2.96855e-10
44063565	chr22:44063565:G:A	1.23898e-25	0.138423	-1.00553	8.53808e-05	-0.65456	-1.16468	8.54984e-05	-0.654512	-1.16461
44063588	chr22:44063588:C:T	2.74022e-26	-2.37594	-2.96855e-10	4.89123e-05	-2.37633	-2.96855e-10	4.89741e-05	-2.37633	-2.96855e-10
44063729	chr22:44063729:G:A	3.77993e-26	-1.612	-0.44228	5.56831e-05	-1.65826	-0.588417	5.57877e-05	-1.65819	-0.587876
44063954	chr22:44063954:G:A	8.27575e-26	-5.82626e-10	-1.27065	0.000148411	-5.82626e-10	-1.26637	0.000148599	-5.82626e-10	-1.26637
44064115	chr22:44064115:T:C	9.39196e-26	-1.97376	0.829632	0.000164138	-2.26106	1.09541	0.000164318	-2.26107	1.09526
44064240	chr22:44064240:G:A	9.62096e-26	-5.82626e-10	-1.12004	0.0001648	-5.82626e-10	-1.16162	0.000165026	-5.82626e-10	-1.16152
44064267	chr22:44064267:G:A	8.77646e-26	-2.06338	0.851472	0.000159844	-2.30885	1.11669	0.000160019	-2.30886	1.11653
44064409	chr22:44064409:A:G	3.54137e-26	-1.67783	-0.441635	5.17633e-05	-1.73081	-0.588867	5.18597e-05	-1.73074	-0.588339
44064680	chr22:44064680:C:T	1.25687e-25	-5.82626e-10	-0.852769	0.000221439	-5.82626e-10	-0.866212	0.000221762	-5.82626e-10	-0.866015
44065305	chr22:44065305:T:C	1.09715e-25	-5.82626e-10	-0.988684	0.000210049	-5.82626e-10	-0.919019	0.000210284	-5.82626e-10	-0.91916
44065597	chr22:44065597:A:G	2.83707e-26	-2.34121	-2.96855e-10	5.05473e-05	-2.34345	-2.96855e-10	5.06114e-05	-2.34344	-2.96855e-10
44066036	chr22:44066036:C:G	9.74293e-26	-5.82626e-10	-1.10744	0.000166146	-5.82626e-10	-1.15349	0.000166372	-5.82626e-10	-1.15339
44066507	chr22:44066507:T:C	8.34864e-26	-5.82626e-10	-1.26188	0.000150085	-5.82626e-10	-1.25516	0.000150273	-5.82626e-10	-1.25517
44066562	chr22:44066562:G:C	1.20476e-25	-5.82626e-10	-0.895118	0.000205573	-5.82626e-10	-0.940556	0.000205851	-5.82626e-10	-0.940469
44067167	chr22:44067167:T:C	9.21912e-26	-5.82626e-10	-1.1627	0.000162918	-5.82626e-10	-1.17311	0.000163142	-5.82626e-10	-1.173
44067429	chr22:44067429:C:T	9.17272e-26	-5.82626e-10	-1.16775	0.000171493	-5.82626e-10	-1.12182	0.000171684	-5.82626e-10	-1.12196
44067987	chr22:44067987:G:T	3.85392e-26	-2.35706	0.32217	7.82667e-05	-2.36393	0.457698	7.83712e-05	-2.36393	0.457768
44068407	chr22:44068407:G:A	9.02154e-26	-5.82626e-10	-1.18437	0.000160411	-5.82626e-10	-1.18862	0.000160604	-5.82626e-10	-1.18868
44068507	chr22:44068507:C:T	8.05139e-26	-2.15679	0.858659	0.000113798	-2.34524	0.8133	0.000113987	-2.34523	0.813695
44069022	chr22:44069022:A:G	8.25492e-26	-5.82626e-10	-1.27317	0.000148707	-5.82626e-10	-1.26438	0.000148886	-5.82626e-10	-1.26444
44069081	chr22:44069081:C:T	1.08185e-25	-5.82626e-10	-1.00272	0.000206473	-5.82626e-10	-0.936186	0.000206707	-5.82626e-10	-0.936316
44069655	chr22:44069655:A:G	3.44255e-26	-0.993241	-1.15453	3.49329e-05	-1.52018	-1.19275	3.4985e-05	-1.52015	-1.19255
44070023	chr22:44070023:G:A	1.88659e-25	-5.82626e-10	-0.446626	0.000290643	-5.82626e-10	-0.594262	0.000291039	-5.82626e-10	-0.594162
44070108	chr22:44070108:C:T	1.37236e-25	-5.82626e-10	-0.764867	0.000260095	-5.82626e-10	-0.70531	0.000260389	-5.82626e-10	-0.705444
44070323	chr22:44070323:C:A	1.05147e-25	-5.82626e-10	-1.03121	0.000199816	-5.82626e-10	-0.96896	0.000200044	-5.82626e-10	-0.969082
44070473	chr22:44070473:C:T	1.29861e-25	-5.82626e-10	-0.820101	0.00024713	-5.82626e-10	-0.756443	0.000247464	-5.82626e-10	-0.756355
44070670	chr22:44070670:A:G	1.42094e-26	-2.24337	-0.789289	2.67218e-05	-2.37485	-0.606031	2.67449e-05	-2.37485	-0.606428
44070807	chr22:44070807:A:G	2.5964e-26	-2.23069	-0.199168	5.05403e-05	-2.3752	0.0316153	5.05668e-05	-2.3752	0.0308757
44071053	chr22:44071053:A:C	1.22823e-25	-5.82626e-10	-0.875823	0.000230693	-5.82626e-10	-0.825271	0.000230959	-5.82626e-10	-0.82538
44071118	chr22:44071118:T:C	8.51774e-26	-5.82626e-10	-1.24183	0.000155216	-5.82626e-10	-1.22154	0.000155394	-5.82626e-10	-1.22166
44071349	chr22:44071349:C:T	3.19299e-25	0.0795612	-2.96855e-10	0.000203329	-0.951535	-2.96855e-10	0.000203591	-0.951505	-2.96855e-10
44071775	chr22:44071775:G:A	9.05757e-26	-5.82626e-10	-1.18038	0.00016377	-5.82626e-10	-1.16789	0.000163978	-5.82626e-10	-1.16789
44071796	chr22:44071796:C:T	2.19027e-26	-1.74105	-0.858909	2.71945e-05	-1.96135	-1.00199	2.72406e-05	-1.96131	-1.0016
44071872	chr22:44071872:A:G	1.12868e-26	-2.36906	-0.893875	1.89266e-05	-2.35338	-0.972415	1.89541e-05	-2.35337	-0.97223
44071883	chr22:44071883:G:A	1.12866e-26	-2.2552	-1.00775	2.15965e-05	-2.11866	-1.07516	2.16308e-05	-2.11863	-1.07487
44071910	chr22:44071910:C:G	4.91126e-24	-5.82626e-10	2.81272	0.0105223	-5.82626e-10	2.99489	0.0105346	-5.82626e-10	2.9948
44072019	chr22:44072019:T:C	9.93247e-27	-2.37205	-1.01871	1.86034e-05	-2.37483	-0.968183	1.86232e-05	-2.37483	-0.968385
44072030	chr22:44072030:A:G	1.02621e-26	-2.3684	-0.98971	1.92547e-05	-2.37233	-0.936269	1.92752e-05	-2.37233	-0.93647
44072076	chr22:44072076:C:T	1.04605e-25	-5.82626e-10	-1.03637	0.000163857	-5.82626e-10	-1.16737	0.000164048	-5.82626e-10	-1.16746
44072594	chr22:44072594:T:C	1.29226e-26	-1.92862	-1.19897	1.99214e-05	-2.01256	-1.26201	1.99482e-05	-2.01254	-1.26194
44073265	chr22:44073265:G:A	2.89587e-26	-2.32069	-2.96855e-10	7.01151e-05	-2.01622	-2.96855e-10	7.02043e-05	-2.01621	-2.96855e-10
44073936	chr22:44073936:T:C	8.38285e-26	-5.82626e-10	-1.25779	0.000150809	-5.82626e-10	-1.25035	0.000150994	-5.82626e-10	-1.25038
44074055	chr22:44074055:G:A	3.29999e-26	-1.96117	-0.228886	4.13907e-05	-2.19554	-0.347761	4.145e-05	-2.19555	-0.34758
44074156	chr22:44074156:A:G	1.21929e-26	-2.09681	-1.0889	2.04244e-05	-2.32658	-0.923048	2.04382e-05	-2.32657	-0.92364
44074335	chr22:44074335:C:A	1.11622e-25	-5.82626e-10	-0.971448	0.000213284	-5.82626e-10	-0.903732	0.000213535	-5.82626e-10	-0.90382
44074731	chr22:44074731:C:T	8.24565e-26	-5.82626e-10	-1.2743	0.000148525	-5.82626e-10	-1.2656	0.00014871	-5.82626e-10	-1.26562
44074760	chr22:44074760:G:A	2.91211e-26	-2.07743	-0.237673	4.13172e-05	-2.34356	-0.201522	4.13755e-05	-2.34355	-0.201385
44074967	chr22:44074967:C:A	8.55775e-26	-5.82626e-10	-1.23714	0.000151206	-5.82626e-10	-1.24771	0.000151402	-5.82626e-10	-1.24769
44075050	chr22:44075050:G:C	2.01867e-26	-2.17998	-0.501567	3.27048e-05	-2.29635	-0.482481	3.27536e-05	-2.29634	-0.482269
44075243	chr22:44075243:C:T	6.5804e-26	-1.49988	-2.96855e-10	8.03216e-05	-1.88032	-2.96855e-10	8.04253e-05	-1.88029	-2.96855e-10
44075509	chr22:44075509:G:T	8.27838e-26	-5.82626e-10	-1.27033	0.000153062	-5.82626e-10	-1.23551	0.000153255	-5.82626e-10	-1.23552
44075591	chr22:44075591:C:T	1.28989e-25	-5.82626e-10	-0.826841	0.000213722	-5.82626e-10	-0.90168	0.000213985	-5.82626e-10	-0.901716
44076253	chr22:44076253:T:G	1.25667e-25	-5.82626e-10	-0.85293	0.000191751	-5.82626e-10	-1.01016	0.000191969	-5.82626e-10	-1.01029
44076401	chr22:44076401:G:A	3.12978e-26	-2.24302	-2.96855e-10	0.000106036	-1.60258	-2.96855e-10	0.000106173	-1.60255	-2.96855e-10
44076464	chr22:44076464:G:A	8.02962e-27	-2.3363	-1.26713	1.9196e-05	-2.05225	-1.25941	1.92202e-05	-2.05222	-1.25944
44077253	chr22:44077253:G:A	2.06977e-25	-5.82626e-10	-0.353959	0.000344493	-5.82626e-10	-0.424283	0.000345014	-5.82626e-10	-0.424034
44077501	chr22:44077501:GTGC:G	1.65293e-26	-2.22175	-0.659687	2.41376e-05	-2.37493	-0.707655	2.41675e-05	-2.37493	-0.70768
44077625	chr22:44077625:G:A	1.39355e-26	-2.2633	-0.788822	2.15832e-05	-2.37622	-0.818228	2.16096e-05	-2.37622	-0.818268
44077638	chr22:44077638:C:T	8.43351e-26	-2.37121	1.11944	0.000159205	-2.35283	1.15666	0.000159433	-2.35283	1.15684
44077712	chr22:44077712:A:G	1.84244e-25	-5.82626e-10	-0.470307	0.000350879	-5.82626e-10	-0.405916	0.000351346	-5.82626e-10	-0.405849
44077872	chr22:44077872:G:A	1.89968e-26	-1.66337	-1.07893	2.13015e-05	-2.07331	-1.13427	2.13302e-05	-2.07333	-1.13417
44078121	chr22:44078121:G:A	8.22498e-26	-5.82626e-10	-1.2768	0.000146869	-5.82626e-10	-1.27682	0.000147055	-5.82626e-10	-1.27682
44078144	chr22:44078144:C:T	2.74147e-26	-2.37549	-2.96855e-10	5.24272e-05	-2.30693	-2.96855e-10	5.24934e-05	-2.30693	-2.96855e-10
44078626	chr22:44078626:G:A	2.84449e-26	-1.21627	-1.12233	7.18887e-05	-0.820862	-1.17038	7.19977e-05	-0.820773	-1.17021
44078870	chr22:44078870:G:A	2.05429e-26	-1.4356	-1.22845	5.81336e-05	-0.970622	-1.23299	5.8209e-05	-0.970569	-1.23301
44079346	chr22:44079346:T:C	2.03833e-26	-1.8349	-0.836953	1.94307e-05	-2.36978	-0.929729	1.94558e-05	-2.36978	-0.929693
44079627	chr22:44079627:G:A	8.30999e-26	-5.82626e-10	-1.26652	0.000147664	-5.82626e-10	-1.27142	0.000147852	-5.82626e-10	-1.27141
44080088	chr22:44080088:G:A	8.22671e-26	-5.82626e-10	-1.27659	0.000146868	-5.82626e-10	-1.27682	0.000147054	-5.82626e-10	-1.27682
44080184	chr22:44080184:T:C	3.38661e-26	-1.3813	-0.782854	4.17458e-05	-1.9118	-0.622964	4.1768e-05	-1.9118	-0.623688
44080355	chr22:44080355:C:T	1.52414e-26	-2.27869	-0.683859	2.09327e-05	-2.35611	-0.868933	2.09635e-05	-2.35611	-0.868729
44080894	chr22:44080894:C:T	1.58803e-26	-1.67462	-1.24687	1.45699e-05	-2.36953	-1.21788	1.45856e-05	-2.36954	-1.21805
44081271	chr22:44081271:C:A	5.37888e-25	-5.82626e-10	0.601085	0.000920731	-5.82626e-10	0.55881	0.000922034	-5.82626e-10	0.558961
44081676	chr22:44081676:G:T	1.77243e-25	-5.82626e-10	-0.509047	0.000360566	-5.82626e-10	-0.378682	0.000360751	-5.82626e-10	-0.379432
44081685	chr22:44081685:G:A	9.00284e-26	-5.82626e-10	-1.18644	0.000157969	-5.82626e-10	-1.20396	0.000158183	-5.82626e-10	-1.20387
44081710	chr22:44081710:G:T	1.31434e-25	-5.82626e-10	-0.808058	0.00022619	-5.82626e-10	-0.844983	0.000226509	-5.82626e-10	-0.844834
44082157	chr22:44082157:G:T	1.89843e-25	-5.82626e-10	-0.440366	0.000303613	-5.82626e-10	-0.550603	0.000304002	-5.82626e-10	-0.550587
44082248	chr22:44082248:G:A	8.29397e-25	-5.82626e-10	1.03413	0.0013413	-5.82626e-10	0.935033	0.00134362	-5.82626e-10	0.935501
44082343	chr22:44082343:A:C	2.85062e-25	-0.0338594	-2.96855e-10	0.000203587	-0.950264	-2.96855e-10	0.00020384	-0.950286	-2.96855e-10
44082369	chr22:44082369:AT:A	8.70278e-26	-5.82626e-10	-1.22034	0.000160284	-5.82626e-10	-1.18941	0.000160464	-5.82626e-10	-1.18955
44082577	chr22:44082577:C:T	8.25737e-26	-5.82626e-10	-1.27287	0.000149939	-5.82626e-10	-1.25613	0.00015013	-5.82626e-10	-1.25612
44082970	chr22:44082970:A:G	8.96932e-26	-1.00134	-0.188834	4.35484e-05	-2.02421	-0.468273	4.36263e-05	-2.02424	-0.467716
44083434	chr22:44083434:A:T	6.4697e-25	-5.82626e-10	0.785735	0.00101152	-5.82626e-10	0.652855	0.00101328	-5.82626e-10	0.653327
44083723	chr22:44083723:G:A	2.75451e-26	-2.37434	0.00359701	5.02601e-05	-2.24861	-0.100531	5.03536e-05	-2.2486	-0.0999545
44083871	chr22:44083871:G:C	8.37196e-26	-5.82626e-10	-1.25909	0.00014707	-5.82626e-10	-1.27545	0.000147257	-5.82626e-10	-1.27544
44083887	chr22:44083887:T:A	1.9747e-25	-5.82626e-10	-0.40098	0.000334888	-5.82626e-10	-0.452561	0.000335378	-5.82626e-10	-0.452361
44084048	chr22:44084048:C:T	1.12718e-25	-5.82626e-10	-0.961681	0.000180037	-5.82626e-10	-1.07319	0.00018033	-5.82626e-10	-1.07283
44085007	chr22:44085007:G:A	1.36617e-25	-5.82626e-10	-0.769384	0.000235197	-5.82626e-10	-0.805936	0.000235525	-5.82626e-10	-0.805803
44085165	chr22:44085165:C:T	3.88702e-25	-5.82626e-10	0.276247	0.000731273	-5.82626e-10	0.328428	0.000731981	-5.82626e-10	0.328134
44085334	chr22:44085334:A:C	3.54307e-25	-5.82626e-10	0.183598	0.000664449	-5.82626e-10	0.2326	0.000665102	-5.82626e-10	0.232319
44085419	chr22:44085419:C:T	2.74338e-26	-2.37479	-2.96855e-10	5.605e-05	-2.24011	-2.96855e-10	5.6121e-05	-2.24011	-2.96855e-10
44086281	chr22:44086281:G:A	1.01847e-25	-5.82626e-10	-1.06309	0.000190287	-5.82626e-10	-1.01783	0.000190505	-5.82626e-10	-1.01794
44086511	chr22:44086511:C:T	2.09592e-26	-1.39464	-1.24935	1.56809e-05	-2.23724	-1.27668	1.57005e-05	-2.23726	-1.27667
44087153	chr22:44087153:G:C	3.10427e-26	-2.2512	-2.96855e-10	6.13715e-05	-2.14941	-2.96855e-10	6.14504e-05	-2.14939	-2.96855e-10
44087400	chr22:44087400:T:G	2.28528e-26	-1.36339	-1.19411	3.00693e-05	-1.70261	-1.16025	3.01054e-05	-1.70261	-1.1603
44087444	chr22:44087444:G:T	2.12488e-25	-0.327678	-2.96855e-10	0.000177323	-1.08839	-2.96855e-10	0.000177544	-1.0884	-2.96855e-10
44087529	chr22:44087529:A:AGAT	1.64727e-25	-5.82626e-10	-0.582274	0.000279242	-5.82626e-10	-0.63428	0.000279634	-5.82626e-10	-0.634138
44087922	chr22:44087922:A:G	2.30738e-25	-5.82626e-10	-0.245282	0.000346205	-5.82626e-10	-0.419327	0.000346689	-5.82626e-10	-0.419194
44087967	chr22:44087967:T:G	8.33134e-26	-5.82626e-10	-1.26396	0.000151568	-5.82626e-10	-1.24532	0.00015176	-5.82626e-10	-1.24532
44088001	chr22:44088001:G:C	1.20768e-26	-2.37635	-0.818932	2.47582e-05	-2.35983	-0.697369	2.4784e-05	-2.35983	-0.697594
44088435	chr22:44088435:C:A	8.47665e-26	-5.82626e-10	-1.24667	0.000148203	-5.82626e-10	-1.26777	0.000148389	-5.82626e-10	-1.26778
44088452	chr22:44088452:G:A	2.74732e-26	-2.37336	-2.96855e-10	5.1917e-05	-2.31671	-2.96855e-10	5.19825e-05	-2.31671	-2.96855e-10
44088466	chr22:44088466:T:G	1.09894e-25	-5.82626e-10	-0.987051	0.00019077	-5.82626e-10	-1.01529	0.000191028	-5.82626e-10	-1.0152
44089125	chr22:44089125:A:G	8.2284e-26	-5.82626e-10	-1.27639	0.00014687	-5.82626e-10	-1.27681	0.000147056	-5.82626e-10	-1.27681
44089232	chr22:44089232:C:T	2.78528e-26	-2.35963	-2.96855e-10	4.91062e-05	-2.37237	-2.96855e-10	4.91681e-05	-2.37237	-2.96855e-10
44089517	chr22:44089517:T:G	9.82829e-27	-2.12448	-1.27682	3.12737e-05	-1.54953	-1.27405	3.13137e-05	-1.54949	-1.27407
44089949	chr22:44089949:T:C	8.84115e-26	-5.82626e-10	-1.20456	0.000155245	-5.82626e-10	-1.22136	0.000155451	-5.82626e-10	-1.22129
44090405	chr22:44090405:C:T	8.22716e-26	-5.82626e-10	-1.27654	0.000147013	-5.82626e-10	-1.27584	0.000147198	-5.82626e-10	-1.27584
44090807	chr22:44090807:C:G	8.22686e-26	-5.82626e-10	-1.27658	0.000147567	-5.82626e-10	-1.27208	0.000147753	-5.82626e-10	-1.27208
44091328	chr22:44091328:A:G	8.3398e-26	-5.82626e-10	-1.26294	0.000149669	-5.82626e-10	-1.25794	0.00014986	-5.82626e-10	-1.25792
44091454	chr22:44091454:G:T	1.03743e-26	-2.1049	-1.24233	1.42592e-05	-2.36537	-1.24359	1.42765e-05	-2.36537	-1.24364
44091673	chr22:44091673:A:G	1.62958e-26	-1.61996	-1.2757	3.20584e-05	-1.52483	-1.27397	3.2101e-05	-1.52477	-1.27396
44091701	chr22:44091701:C:G	1.056e-26	-2.0906	-1.23889	1.4323e-05	-2.36274	-1.24175	1.43403e-05	-2.36275	-1.2418
44091904	chr22:44091904:C:T	1.12139e-25	-5.82626e-10	-0.966829	0.000207513	-5.82626e-10	-0.931162	0.00020778	-5.82626e-10	-0.931142
44092133	chr22:44092133:A:G	1.35906e-26	-1.86707	-1.21012	1.54107e-05	-2.31496	-1.21634	1.54289e-05	-2.31497	-1.21641
44092167	chr22:44092167:C:G	1.37106e-26	-1.84459	-1.22381	1.53686e-05	-2.30728	-1.22675	1.53868e-05	-2.3073	-1.22681
44092196	chr22:44092196:C:T	8.25682e-27	-2.32495	-1.25057	1.4514e-05	-2.33506	-1.25618	1.45322e-05	-2.33506	-1.25619
44092399	chr22:44092399:G:A	1.12091e-26	-2.03762	-1.23222	1.46289e-05	-2.34928	-1.23407	1.46465e-05	-2.34929	-1.23413
44092523	chr22:44092523:G:C	1.24675e-25	-5.82626e-10	-0.860854	0.000198759	-5.82626e-10	-0.974263	0.000199002	-5.82626e-10	-0.974304
44092695	chr22:44092695:G:A	8.03971e-27	-2.36602	-1.23615	2.74148e-05	-1.70045	-1.25483	2.74507e-05	-1.70038	-1.25485
44092752	chr22:44092752:G:T	6.11571e-26	-1.57312	-2.96855e-10	0.000155262	-1.22125	-2.96855e-10	0.000155456	-1.22126	-2.96855e-10
44093142	chr22:44093142:G:A	8.10807e-27	-2.36987	-1.22384	2.64982e-05	-1.74371	-1.24558	2.65327e-05	-1.74364	-1.24561
44093158	chr22:44093158:G:A	8.02404e-27	-2.37352	-1.23061	2.53265e-05	-1.78386	-1.25065	2.53595e-05	-1.78379	-1.25068
44093291	chr22:44093291:C:T	3.40427e-26	-1.50198	-0.656973	5.47084e-05	-1.42703	-0.837308	5.47906e-05	-1.42697	-0.837131
44093667	chr22:44093667:T:C	1.19898e-25	-5.82626e-10	-0.899925	0.000220531	-5.82626e-10	-0.870318	0.000220846	-5.82626e-10	-0.870157
44094016	chr22:44094016:T:C	9.82274e-27	-2.29207	-1.1098	2.70454e-05	-1.82311	-1.14573	2.70781e-05	-1.82308	-1.14581
44094062	chr22:44094062:C:T	1.01296e-26	-2.11126	-1.25984	3.06838e-05	-1.57641	-1.26621	3.07248e-05	-1.57638	-1.26617
44094243	chr22:44094243:A:T	5.14239e-25	-5.82626e-10	0.556122	0.000957979	-5.82626e-10	0.598468	0.00095883	-5.82626e-10	0.598094
44094352	chr22:44094352:A:G	2.42769e-26	-2.06027	-0.436766	3.11434e-05	-2.35958	-0.468177	3.11842e-05	-2.35959	-0.468119
44094393	chr22:44094393:C:T	3.25135e-25	-5.82626e-10	0.0976736	0.000551963	-5.82626e-10	0.0471234	0.000552784	-5.82626e-10	0.0473462
44094404	chr22:44094404:A:G	9.38494e-27	-2.3258	-1.12166	2.56274e-05	-1.86869	-1.154	2.56585e-05	-1.86867	-1.15408
44094446	chr22:44094446:G:T	1.81494e-25	-5.82626e-10	-0.485341	0.000304489	-5.82626e-10	-0.547722	0.000304996	-5.82626e-10	-0.547321
44094579	chr22:44094579:G:A	9.94377e-26	-5.82626e-10	-1.08703	0.000173356	-5.82626e-10	-1.11101	0.000173596	-5.82626e-10	-1.11089
44094885	chr22:44094885:C:G	1.65858e-26	-2.07483	-0.803186	5.84985e-05	-1.30054	-0.896818	5.85776e-05	-1.30049	-0.896774
44095071	chr22:44095071:T:C	3.08692e-26	-2.25681	-2.96855e-10	6.39655e-05	-2.10801	-2.96855e-10	6.40454e-05	-2.10803	-2.96855e-10
44095138	chr22:44095138:A:G	1.94495e-26	-1.96713	-0.751617	3.18801e-05	-1.89948	-0.904901	3.19269e-05	-1.89943	-0.904736
44095155	chr22:44095155:T:C	9.23405e-27	-2.2319	-1.23177	1.61197e-05	-2.27839	-1.20793	1.61395e-05	-2.27838	-1.20797
44095235	chr22:44095235:A:G	8.55323e-27	-2.36733	-1.17292	1.98378e-05	-2.12659	-1.15217	1.98633e-05	-2.12655	-1.1522
44095236	chr22:44095236:C:T	8.57479e-27	-2.36733	-1.17041	1.98654e-05	-2.12798	-1.1494	1.98909e-05	-2.12793	-1.14943
44095247	chr22:44095247:A:G	8.26052e-27	-2.37263	-1.20245	1.84395e-05	-2.15795	-1.19392	1.84636e-05	-2.15791	-1.19391
44095571	chr22:44095571:G:A	8.90034e-27	-2.37627	-1.1242	1.87968e-05	-2.21861	-1.11407	1.88216e-05	-2.21857	-1.11405
44095585	chr22:44095585:C:T	3.56832e-26	-1.40759	-0.704295	5.85847e-05	-1.31711	-0.878775	5.86725e-05	-1.31704	-0.878605
44095697	chr22:44095697:T:C	8.99006e-27	-2.37573	-1.11471	1.87611e-05	-2.23021	-1.10436	1.87858e-05	-2.23018	-1.10434
44095776	chr22:44095776:T:C	1.01918e-25	-5.82626e-10	-1.0624	0.000185932	-5.82626e-10	-1.04098	0.000186177	-5.82626e-10	-1.04092
44095943	chr22:44095943:A:G	8.98923e-27	-2.37638	-1.11416	1.90826e-05	-2.21383	-1.10376	1.91078e-05	-2.21379	-1.10373
44096028	chr22:44096028:A:G	9.02394e-27	-2.37545	-1.11123	1.87565e-05	-2.23414	-1.10067	1.87812e-05	-2.23411	-1.10065
44096129	chr22:44096129:T:G	8.91059e-27	-2.37635	-1.12298	1.8869e-05	-2.2159	-1.11294	1.88939e-05	-2.21586	-1.11292
44096376	chr22:44096376:T:C	8.35253e-27	-2.37598	-1.18802	1.74736e-05	-2.22646	-1.17921	1.74966e-05	-2.22642	-1.17919
44096378	chr22:44096378:A:G	8.34544e-27	-2.37592	-1.18893	1.74416e-05	-2.22735	-1.18015	1.74646e-05	-2.22732	-1.18013
44096682	chr22:44096682:C:T	8.99818e-27	-2.26369	-1.22585	2.41683e-05	-1.87959	-1.20172	2.41964e-05	-1.87956	-1.20185
44096776	chr22:44096776:C:T	1.19805e-24	-5.82626e-10	1.40188	0.00228841	-5.82626e-10	1.46926	0.00229043	-5.82626e-10	1.46888
44096779	chr22:44096779:T:C	8.80822e-27	-2.37524	-1.13564	1.83128e-05	-2.23407	-1.12469	1.83369e-05	-2.23403	-1.12467
44096795	chr22:44096795:A:G	1.02619e-26	-2.36595	-0.99218	2.39861e-05	-2.04422	-1.04466	2.40159e-05	-2.0442	-1.0447
44096799	chr22:44096799:C:T	1.55546e-26	-2.0854	-0.856811	2.01253e-05	-2.36632	-0.898054	2.01525e-05	-2.36633	-0.897959
44096910	chr22:44096910:A:T	8.90334e-27	-2.37105	-1.12909	2.06877e-05	-2.07602	-1.1608	2.0713e-05	-2.076	-1.16086
44096976	chr22:44096976:G:A	1.966e-26	-2.15957	-0.548408	2.81588e-05	-2.37539	-0.553109	2.81959e-05	-2.37539	-0.553052
44096989	chr22:44096989:T:C	8.33681e-27	-2.37486	-1.19102	1.72199e-05	-2.2377	-1.1826	1.72425e-05	-2.23766	-1.18258
44096992	chr22:44096992:A:G	8.70398e-27	-2.37638	-1.14641	1.88499e-05	-2.15335	-1.1765	1.8873e-05	-2.15334	-1.17655
44097221	chr22:44097221:C:T	1.40749e-26	-2.34524	-0.696934	3.36446e-05	-1.95876	-0.791745	3.36887e-05	-1.95874	-0.79172
44097436	chr22:44097436:G:A	8.63967e-27	-2.37281	-1.15739	1.75777e-05	-2.25265	-1.14707	1.76008e-05	-2.25262	-1.14706
44097571	chr22:44097571:C:G	1.73734e-26	-2.12512	-0.706504	2.51375e-05	-2.37079	-0.671209	2.51628e-05	-2.37079	-0.671461
44097590	chr22:44097590:A:G	8.14487e-27	-2.37134	-1.21783	2.59016e-05	-1.76929	-1.24277	2.59355e-05	-1.76922	-1.24279
44097943	chr22:44097943:A:G	1.0687e-26	-2.34243	-0.975106	1.98862e-05	-2.32618	-0.950159	1.99128e-05	-2.32616	-0.950104
44098004	chr22:44098004:CAG:C	2.7895e-26	-1.84995	-0.508163	3.05499e-05	-2.29223	-0.554766	3.05931e-05	-2.29225	-0.554598
44098033	chr22:44098033:C:T	2.95554e-26	-1.75406	-0.546243	3.07306e-05	-2.25157	-0.589528	3.07734e-05	-2.25159	-0.589374
44098437	chr22:44098437:A:G	1.94889e-26	-2.30986	-0.406865	5.10142e-05	-1.85968	-0.474573	5.10778e-05	-1.85966	-0.474609
44098443	chr22:44098443:C:T	3.26358e-25	-5.82626e-10	0.10143	0.000573309	-5.82626e-10	0.085067	0.000573884	-5.82626e-10	0.0848072
44098539	chr22:44098539:G:A	2.57125e-26	-2.30335	-0.136233	7.94414e-05	-1.79315	-0.0981867	7.95407e-05	-1.79312	-0.0982331
44098586	chr22:44098586:C:T	1.04253e-25	-0.0834557	-0.956287	4.05382e-05	-1.60932	-0.954796	4.05786e-05	-1.60933	-0.955053
44098769	chr22:44098769:G:A	8.68876e-26	-5.82626e-10	-1.22195	0.000150664	-5.82626e-10	-1.25131	0.000150857	-5.82626e-10	-1.25129
44098815	chr22:44098815:T:G	8.94906e-27	-2.31025	-1.18477	1.67791e-05	-2.20229	-1.24393	1.68037e-05	-2.20226	-1.24376
44098837	chr22:44098837:T:A	8.30957e-26	-5.82626e-10	-1.26657	0.000146964	-5.82626e-10	-1.27617	0.00014715	-5.82626e-10	-1.27617
44098929	chr22:44098929:C:T	9.49707e-26	-5.82626e-10	-1.133	0.000162258	-5.82626e-10	-1.17717	0.000162485	-5.82626e-10	-1.17704
44099002	chr22:44099002:A:G	1.42059e-25	-5.82626e-10	-0.730326	0.000296311	-5.82626e-10	-0.574948	0.000296539	-5.82626e-10	-0.575441
44099649	chr22:44099649:G:A	1.89957e-26	-2.20241	-0.539942	2.43352e-05	-2.31331	-0.761129	2.43748e-05	-2.31332	-0.760751
44099828	chr22:44099828:C:T	2.80948e-26	-2.35098	-2.96855e-10	4.98969e-05	-2.3564	-2.96855e-10	4.99602e-05	-2.35639	-2.96855e-10
44100435	chr22:44100435:A:C	2.62496e-25	-5.82626e-10	-0.11633	0.000509906	-5.82626e-10	-0.0321314	0.000510397	-5.82626e-10	-0.0324323
44100525	chr22:44100525:A:C	1.41413e-25	-2.36187	1.62699	0.000313639	-1.87599	1.35787	0.000314139	-1.87594	1.35815
44100964	chr22:44100964:G:A	3.18346e-25	-5.82626e-10	0.0765738	0.00058308	-5.82626e-10	0.101966	0.00058371	-5.82626e-10	0.101784
44101037	chr22:44101037:A:G	6.76433e-26	-2.37167	0.899354	7.36692e-05	-2.37266	0.405882	7.38399e-05	-2.37265	0.406932
44101185	chr22:44101185:G:A	4.38882e-26	-1.90492	-2.96855e-10	7.01293e-05	-2.01602	-2.96855e-10	7.02196e-05	-2.01599	-2.96855e-10
44101426	chr22:44101426:AAAAATAAAATAT:A	8.54549e-26	-5.82626e-10	-1.23858	0.000153941	-5.82626e-10	-1.22979	0.000154134	-5.82626e-10	-1.2298
44101887	chr22:44101887:C:T	1.86982e-25	-2.32214	1.86659	0.000284694	-2.19471	1.57977	0.000285167	-2.19468	1.58013
44101982	chr22:44101982:A:G	8.31378e-26	-5.82626e-10	-1.26607	0.000149163	-5.82626e-10	-1.26132	0.000149345	-5.82626e-10	-1.26136
44102144	chr22:44102144:G:A	2.3823e-25	-2.37432	2.16099	0.000418339	-2.07879	1.84873	0.00041902	-2.07875	1.84905
44102177	chr22:44102177:A:G	1.65238e-26	-1.61855	-1.26321	4.49957e-05	-1.18743	-1.27236	4.50566e-05	-1.18739	-1.27232
44102254	chr22:44102254:C:T	1.31156e-26	-1.84464	-1.26813	1.52717e-05	-2.29506	-1.2453	1.52881e-05	-2.29507	-1.24548
44102256	chr22:44102256:G:A	9.92062e-26	-1.08936	-2.96855e-10	0.000141563	-1.31361	-2.96855e-10	0.000141748	-1.31357	-2.96855e-10
44102283	chr22:44102283:C:G	2.14921e-25	-2.34671	2.03041	0.000467092	-1.83729	1.71746	0.000467947	-1.83724	1.71797
44102564	chr22:44102564:G:A	1.03224e-25	-5.82626e-10	-1.04966	0.00020439	-5.82626e-10	-0.946326	0.000204555	-5.82626e-10	-0.946782
44102567	chr22:44102567:A:G	7.80866e-25	-5.82626e-10	0.973838	0.00103685	-5.82626e-10	0.677586	0.00103791	-5.82626e-10	0.677348
44102588	chr22:44102588:A:G	1.24214e-25	-1.21713	0.352568	8.74016e-05	-1.88113	0.0852888	8.75801e-05	-1.88118	0.0861084
44102656	chr22:44102656:A:G	2.24421e-25	-5.82626e-10	-0.273043	0.000312346	-5.82626e-10	-0.522245	0.000312854	-5.82626e-10	-0.521883
44102921	chr22:44102921:T:G	8.225e-26	-5.82626e-10	-1.2768	0.000147835	-5.82626e-10	-1.27026	0.000148014	-5.82626e-10	-1.27031
44103209	chr22:44103209:G:C	3.10899e-25	1.21954	-1.16664	3.43509e-05	-1.50893	-1.2208	3.43949e-05	-1.50901	-1.2207
44103337	chr22:44103337:A:C	5.88709e-26	-1.96259	0.351371	0.000126448	-1.55051	0.123988	0.000126678	-1.55049	0.124517
44103463	chr22:44103463:A:C	1.87698e-26	-2.35433	-0.399988	3.89295e-05	-2.17008	-0.434526	3.89893e-05	-2.17006	-0.434273
44103587	chr22:44103587:A:T	2.83031e-26	-2.3436	-2.96855e-10	5.70458e-05	-2.2225	-2.96855e-10	5.7118e-05	-2.2225	-2.96855e-10
44103979	chr22:44103979:C:T	5.66304e-26	-1.65002	-2.96855e-10	0.000155263	-1.22124	-2.96855e-10	0.000155463	-1.22121	-2.96855e-10
44104011	chr22:44104011:T:C	8.39848e-26	-5.82626e-10	-1.25593	0.000147564	-5.82626e-10	-1.27209	0.000147755	-5.82626e-10	-1.27206
44104133	chr22:44104133:C:T	8.51118e-26	-5.82626e-10	-1.2426	0.000156568	-5.82626e-10	-1.21287	0.000156754	-5.82626e-10	-1.21294
44104263	chr22:44104263:A:G	2.97013e-26	-1.2486	-1.04677	0.000174793	-0.110288	-0.992466	0.000174958	-0.110193	-0.992885
44104550	chr22:44104550:C:T	8.23648e-26	-5.82626e-10	-1.27541	0.000146882	-5.82626e-10	-1.27673	0.000147067	-5.82626e-10	-1.27673
44105744	chr22:44105744:T:C	1.17367e-25	-5.82626e-10	-0.921257	0.000198214	-5.82626e-10	-0.977012	0.000198467	-5.82626e-10	-0.976997
44105755	chr22:44105755:C:T	4.80693e-26	-0.871687	-0.942234	7.09223e-05	-1.13692	-0.86785	7.09914e-05	-1.1369	-0.868163
44105823	chr22:44105823:T:A	8.92145e-26	-5.82626e-10	-1.19552	0.000157414	-5.82626e-10	-1.20748	0.000157615	-5.82626e-10	-1.20746
44106550	chr22:44106550:T:C	1.33459e-25	-5.82626e-10	-0.792773	0.000221002	-5.82626e-10	-0.868186	0.000221345	-5.82626e-10	-0.867899
44106560	chr22:44106560:G:A	1.28504e-25	-5.82626e-10	-0.830604	0.000213364	-5.82626e-10	-0.903356	0.000213693	-5.82626e-10	-0.903082
44106871	chr22:44106871:C:G	1.0139e-25	-5.82626e-10	-1.06759	0.000174715	-5.82626e-10	-1.1032	0.00017497	-5.82626e-10	-1.10301
44107052	chr22:44107052:G:A	1.3146e-25	-5.82626e-10	-0.807864	0.000217079	-5.82626e-10	-0.886095	0.000217415	-5.82626e-10	-0.885813
44107063	chr22:44107063:A:C	1.22364e-25	-5.82626e-10	-0.879562	0.000203152	-5.82626e-10	-0.952403	0.000203462	-5.82626e-10	-0.952143
44107126	chr22:44107126:G:C	1.39499e-25	-5.82626e-10	-0.748509	0.000272928	-5.82626e-10	-0.65715	0.000273218	-5.82626e-10	-0.657351
44107461	chr22:44107461:C:T	8.64082e-26	-5.82626e-10	-1.22748	0.000156377	-5.82626e-10	-1.21409	0.000156575	-5.82626e-10	-1.21409
44107483	chr22:44107483:A:G	1.17647e-25	-5.82626e-10	-0.918873	0.00019611	-5.82626e-10	-0.98768	0.000196407	-5.82626e-10	-0.987431
44107542	chr22:44107542:C:T	1.25527e-25	-5.82626e-10	-0.854048	0.000208344	-5.82626e-10	-0.927168	0.000208664	-5.82626e-10	-0.926897
44107602	chr22:44107602:T:G	2.36024e-26	-2.36628	-0.158932	5.66345e-05	-2.36135	0.131614	5.66361e-05	-2.36135	0.13038
44107672	chr22:44107672:A:G	1.21523e-25	-5.82626e-10	-0.886464	0.000202986	-5.82626e-10	-0.953223	0.000203294	-5.82626e-10	-0.952969
44107679	chr22:44107679:A:G	8.49045e-26	-5.82626e-10	-1.24504	0.000150266	-5.82626e-10	-1.25395	0.000150461	-5.82626e-10	-1.25392
44107724	chr22:44107724:C:T	8.58171e-26	-5.82626e-10	-1.23435	0.000150903	-5.82626e-10	-1.24972	0.000151106	-5.82626e-10	-1.24964
44107839	chr22:44107839:C:T	6.97227e-26	-1.4206	-0.0214419	9.38099e-05	-1.61986	-0.10523	9.39341e-05	-1.61984	-0.105187
44107896	chr22:44107896:C:T	2.43953e-25	-5.82626e-10	-0.18959	0.000360169	-5.82626e-10	-0.379784	0.000360785	-5.82626e-10	-0.379337
44107935	chr22:44107935:G:A	1.05721e-25	-5.82626e-10	-1.02577	0.000176044	-5.82626e-10	-1.09562	0.000176307	-5.82626e-10	-1.09539
44108040	chr22:44108040:A:AT	1.11269e-25	-5.82626e-10	-0.974613	0.00019207	-5.82626e-10	-1.0085	0.000192334	-5.82626e-10	-1.00839
44108125	chr22:44108125:C:T	2.16797e-26	-2.37476	-0.235427	3.898e-05	-2.3764	-0.226912	3.90247e-05	-2.3764	-0.227029
44108167	chr22:44108167:A:G	9.15769e-26	-5.82626e-10	-1.16939	0.000156302	-5.82626e-10	-1.21457	0.000156522	-5.82626e-10	-1.21442
44108317	chr22:44108317:C:G	1.31427e-26	-2.3102	-0.800501	3.85877e-05	-1.81122	-0.802207	3.86338e-05	-1.81121	-0.802287
44108335	chr22:44108335:G:C	1.06779e-25	-5.82626e-10	-1.01581	0.000178053	-5.82626e-10	-1.08428	0.000178327	-5.82626e-10	-1.084
44108699	chr22:44108699:G:C	8.22635e-26	-5.82626e-10	-1.27664	0.0001473	-5.82626e-10	-1.27389	0.000147482	-5.82626e-10	-1.27391
44108720	chr22:44108720:T:G	1.20626e-25	-5.82626e-10	-0.893874	0.000210539	-5.82626e-10	-0.916685	0.00021082	-5.82626e-10	-0.916614
44108830	chr22:44108830:T:G	1.09824e-25	-5.82626e-10	-0.987683	0.00018262	-5.82626e-10	-1.05895	0.000182903	-5.82626e-10	-1.05866
44108922	chr22:44108922:G:A	2.45735e-26	-2.37112	-0.113773	5.90863e-05	-2.37524	0.187885	5.90866e-05	-2.37524	0.186627
44109452	chr22:44109452:G:A	2.213e-25	-0.287045	-2.96855e-10	0.000475362	-0.10228	-2.96855e-10	0.000475984	-0.102236	-2.96855e-10
44109981	chr22:44109981:C:T	8.22728e-26	-5.82626e-10	-1.27653	0.00014731	-5.82626e-10	-1.27382	0.000147492	-5.82626e-10	-1.27385
44109985	chr22:44109985:C:T	7.37231e-26	-1.58159	0.195341	9.9692e-05	-1.77627	0.111995	9.98317e-05	-1.77626	0.112122
44110353	chr22:44110353:C:T	7.68703e-27	-2.37639	-1.27064	1.60465e-05	-2.21526	-1.27561	1.60666e-05	-2.21525	-1.27563
44110430	chr22:44110430:C:T	1.11327e-25	-5.82626e-10	-0.974096	0.000201195	-5.82626e-10	-0.962085	0.000201446	-5.82626e-10	-0.962101
44110743	chr22:44110743:G:A	9.91524e-26	-5.82626e-10	-1.08991	0.000170703	-5.82626e-10	-1.12643	0.000170929	-5.82626e-10	-1.12637
44111092	chr22:44111092:TTC:T	1.15988e-25	-5.82626e-10	-0.933079	0.000191055	-5.82626e-10	-1.01379	0.000191358	-5.82626e-10	-1.01348
44111630	chr22:44111630:T:A	3.64392e-26	-1.25168	-0.839241	6.16876e-05	-1.25382	-0.890459	6.17677e-05	-1.25379	-0.890455
44112504	chr22:44112504:C:T	8.60782e-26	-5.82626e-10	-1.23131	0.000155693	-5.82626e-10	-1.21847	0.000155885	-5.82626e-10	-1.2185
44116013	chr22:44116013:T:C	4.7912e-26	-0.76517	-1.05203	6.66523e-05	-1.03783	-1.02904	6.67203e-05	-1.0378	-1.02931
44116038	chr22:44116038:C:T	2.76624e-26	-2.36691	0.000416342	6.0365e-05	-2.08796	-0.0779851	6.0451e-05	-2.08795	-0.0778332
44116050	chr22:44116050:T:C	6.10152e-26	-0.501785	-1.07366	8.2035e-05	-0.802465	-1.05675	8.21222e-05	-0.802441	-1.05697
44116057	chr22:44116057:T:C	1.41074e-25	-5.82626e-10	-0.737279	0.000254102	-5.82626e-10	-0.728623	0.000254485	-5.82626e-10	-0.728377
44116219	chr22:44116219:C:G	6.07409e-26	-0.497271	-1.08268	8.15798e-05	-0.798571	-1.06621	8.16669e-05	-0.798548	-1.06642
44116244	chr22:44116244:A:G	5.78435e-26	-0.552804	-1.07602	7.80218e-05	-0.850383	-1.05899	7.81049e-05	-0.850359	-1.05921
44116260	chr22:44116260:G:T	8.2297e-26	-5.82626e-10	-1.27623	0.00014692	-5.82626e-10	-1.27647	0.000147107	-5.82626e-10	-1.27646
44116338	chr22:44116338:G:A	3.83201e-25	-5.82626e-10	0.261994	0.000712607	-5.82626e-10	0.302572	0.000713855	-5.82626e-10	0.303059
44116753	chr22:44116753:G:C	3.34681e-26	-0.983981	-1.19199	5.58579e-05	-1.02324	-1.2203	5.59322e-05	-1.02322	-1.22026
44116804	chr22:44116804:T:C	2.14093e-26	-2.37405	-0.248695	5.08794e-05	-2.36684	0.0299358	5.08708e-05	-2.36683	0.0285042
44116915	chr22:44116915:A:G	4.30141e-26	-0.818731	-1.10631	5.56615e-05	-1.1762	-1.07087	5.57307e-05	-1.17618	-1.07091
44116928	chr22:44116928:T:C	3.58228e-26	-0.871639	-1.23634	4.58605e-05	-1.22407	-1.21669	4.59176e-05	-1.22405	-1.21673
44116968	chr22:44116968:T:C	3.93875e-26	-0.780891	-1.23223	4.97812e-05	-1.14691	-1.21181	4.98432e-05	-1.14689	-1.21185
44117124	chr22:44117124:T:C	4.72227e-26	-0.678368	-1.15332	5.29057e-05	-1.18266	-1.11518	5.2968e-05	-1.18265	-1.11529
44117411	chr22:44117411:G:A	3.17608e-26	-1.01365	-1.21468	4.18504e-05	-1.34675	-1.1855	4.19011e-05	-1.34673	-1.18557
44117492	chr22:44117492:G:T	2.97534e-26	-1.07618	-1.21744	3.95718e-05	-1.3993	-1.18894	3.96197e-05	-1.39928	-1.18901
44117593	chr22:44117593:T:C	3.06539e-26	-1.13399	-1.12981	4.11264e-05	-1.45497	-1.09474	4.11754e-05	-1.45495	-1.09482
44117752	chr22:44117752:T:C	9.37772e-26	-5.82626e-10	-1.14564	0.000164018	-5.82626e-10	-1.16638	0.000164231	-5.82626e-10	-1.16635
44117778	chr22:44117778:T:C	4.96024e-26	-0.763584	-1.01894	6.00893e-05	-1.17114	-0.999387	6.01554e-05	-1.17112	-0.999569
44117937	chr22:44117937:A:T	3.83512e-25	-5.82626e-10	0.262805	0.000713126	-5.82626e-10	0.3033	0.000714375	-5.82626e-10	0.303787
44117948	chr22:44117948:C:T	7.89934e-27	-2.36491	-1.25488	1.47795e-05	-2.34873	-1.22439	1.47962e-05	-2.34872	-1.22453
44117949	chr22:44117949:G:A	3.26713e-26	-1.11399	-1.08607	4.40831e-05	-1.43738	-1.0429	4.41349e-05	-1.43736	-1.04301
44117966	chr22:44117966:A:G	8.97427e-26	-5.82626e-10	-1.18962	0.000162814	-5.82626e-10	-1.17375	0.000163006	-5.82626e-10	-1.17383
44118284	chr22:44118284:G:A	1.59715e-25	-5.82626e-10	-0.613177	0.000282231	-5.82626e-10	-0.623633	0.000282569	-5.82626e-10	-0.623697
44118362	chr22:44118362:A:G	2.82544e-26	-1.20675	-1.13857	3.83327e-05	-1.51608	-1.10398	3.83786e-05	-1.51606	-1.10406
44118387	chr22:44118387:A:G	4.26436e-26	-1.00044	-0.933243	6.74703e-05	-1.03864	-1.01604	6.75692e-05	-1.03861	-1.01586
44118423	chr22:44118423:A:G	2.81609e-26	-1.14208	-1.20655	3.56658e-05	-1.46874	-1.22342	3.57124e-05	-1.46872	-1.2234
44118435	chr22:44118435:G:A	2.85931e-26	-1.2017	-1.1317	3.88475e-05	-1.51036	-1.09635	3.88939e-05	-1.51034	-1.09644
44118929	chr22:44118929:C:T	2.27892e-26	-2.37637	-0.183913	5.4392e-05	-2.37287	0.102732	5.43806e-05	-2.37287	0.101261
44118972	chr22:44118972:C:A	9.84654e-26	-5.82626e-10	-1.09686	0.000176878	-5.82626e-10	-1.0909	0.000177086	-5.82626e-10	-1.09099
44118984	chr22:44118984:C:T	6.98485e-25	0.862348	-2.96855e-10	0.00528285	2.30586	-2.96855e-10	0.00529163	2.30626	-2.96855e-10
44119115	chr22:44119115:C:T	1.02938e-25	-5.82626e-10	-1.05244	0.000172061	-5.82626e-10	-1.11851	0.0001723	-5.82626e-10	-1.11838
44119831	chr22:44119831:G:A	1.73936e-25	-0.527878	-2.96855e-10	0.000329289	-0.469421	-2.96855e-10	0.000329704	-0.469424	-2.96855e-10
44120065	chr22:44120065:C:T	4.37388e-25	-5.82626e-10	0.394254	0.000846862	-5.82626e-10	0.47518	0.00084778	-5.82626e-10	0.475001
44120115	chr22:44120115:C:A	1.33162e-25	-5.82626e-10	-0.795001	0.000250978	-5.82626e-10	-0.740992	0.00025126	-5.82626e-10	-0.741131
44120157	chr22:44120157:C:T	1.12832e-25	-5.82626e-10	-0.960665	0.000209175	-5.82626e-10	-0.923186	0.000209419	-5.82626e-10	-0.923286
44120174	chr22:44120174:G:C	1.19509e-25	-5.82626e-10	-0.903174	0.000206937	-5.82626e-10	-0.933942	0.000207204	-5.82626e-10	-0.933919
44120223	chr22:44120223:A:C	1.62884e-25	-5.82626e-10	-0.593529	0.000318575	-5.82626e-10	-0.502499	0.000318917	-5.82626e-10	-0.502689
44120254	chr22:44120254:A:G	1.27493e-25	-5.82626e-10	-0.838506	0.000220043	-5.82626e-10	-0.872533	0.000220327	-5.82626e-10	-0.872507
44120409	chr22:44120409:G:A	9.5206e-26	-5.82626e-10	-1.13052	0.000166252	-5.82626e-10	-1.15285	0.000166468	-5.82626e-10	-1.15282
44120450	chr22:44120450:G:A	1.29173e-25	-5.82626e-10	-0.825414	0.000247792	-5.82626e-10	-0.753769	0.000248069	-5.82626e-10	-0.753915
44120501	chr22:44120501:G:C	1.54692e-26	-2.00014	-0.947576	2.15459e-05	-2.09494	-1.10123	2.1581e-05	-2.09494	-1.10087
44120536	chr22:44120536:G:A	6.12705e-26	-0.600559	-0.970708	7.84129e-05	-0.811023	-1.09335	7.85387e-05	-0.81102	-1.09301
44120617	chr22:44120617:G:A	1.92444e-25	-5.82626e-10	-0.426758	0.000282959	-5.82626e-10	-0.621055	0.000283474	-5.82626e-10	-0.620499
44120728	chr22:44120728:T:TGTA	1.99171e-26	-1.48925	-1.20574	3.05028e-05	-1.59131	-1.25723	3.05454e-05	-1.59131	-1.2571
44121109	chr22:44121109:G:A	1.40809e-26	-2.30806	-0.733682	4.09267e-05	-1.82583	-0.728746	4.09761e-05	-1.82581	-0.728817
44121359	chr22:44121359:G:A	3.11558e-25	-5.82626e-10	0.0550183	0.000576707	-5.82626e-10	0.0909755	0.000577687	-5.82626e-10	0.0914116
44121385	chr22:44121385:C:A	3.94961e-26	-1.2589	-0.751463	5.81017e-05	-1.45187	-0.752296	5.81738e-05	-1.45185	-0.752338
44121400	chr22:44121400:C:T	1.52941e-26	-1.80191	-1.15719	2.65779e-05	-1.91408	-1.0722	2.66007e-05	-1.91407	-1.07262
44122009	chr22:44122009:T:C	2.76076e-26	-1.35914	-1.00934	4.04889e-05	-1.5493	-1.01603	4.05404e-05	-1.54928	-1.01604
44122051	chr22:44122051:A:G	8.28377e-26	-5.82626e-10	-1.26968	0.000148744	-5.82626e-10	-1.26413	0.000148928	-5.82626e-10	-1.26416
44122339	chr22:44122339:C:T	9.94865e-26	-5.82626e-10	-1.08654	0.000174636	-5.82626e-10	-1.10365	0.000174876	-5.82626e-10	-1.10354
44122691	chr22:44122691:T:A	1.52337e-26	-2.24646	-0.716593	4.93483e-05	-1.65688	-0.710579	4.94081e-05	-1.65686	-0.71065
44122747	chr22:44122747:A:G	2.83093e-25	-5.82626e-10	-0.0407914	0.000523873	-5.82626e-10	-0.00510939	0.000524762	-5.82626e-10	-0.00467617
44122996	chr22:44122996:C:T	7.79456e-27	-2.3764	-1.25674	1.49957e-05	-2.33028	-1.22831	1.5013e-05	-2.33028	-1.22843
44123043	chr22:44123043:G:A	8.33305e-26	-5.82626e-10	-1.26375	0.000149893	-5.82626e-10	-1.25643	0.000150078	-5.82626e-10	-1.25647
44123071	chr22:44123071:C:T	4.71044e-26	-1.8342	-2.96855e-10	7.2904e-05	-1.97721	-2.96855e-10	7.29975e-05	-1.9772	-2.96855e-10
44123142	chr22:44123142:C:T	3.22493e-25	-5.82626e-10	0.0895167	0.000424881	-5.82626e-10	-0.214549	0.000425316	-5.82626e-10	-0.214789
44123172	chr22:44123172:A:G	1.92287e-25	-5.82626e-10	-0.427579	0.000284128	-5.82626e-10	-0.616932	0.000284646	-5.82626e-10	-0.616375
44123301	chr22:44123301:G:A	1.31102e-25	-5.82626e-10	-0.81059	0.000235423	-5.82626e-10	-0.804976	0.000235707	-5.82626e-10	-0.805033
44123347	chr22:44123347:G:T	1.54303e-25	-5.82626e-10	-0.647645	0.0002542	-5.82626e-10	-0.728235	0.000254575	-5.82626e-10	-0.728023
44123457	chr22:44123457:G:A	2.70555e-25	-0.0860913	-2.96855e-10	0.00056964	0.0786468	-2.96855e-10	0.000570368	0.0786608	-2.96855e-10
44123534	chr22:44123534:C:T	2.58964e-26	-1.60249	-0.829974	3.27734e-05	-1.82863	-0.948112	3.28234e-05	-1.82861	-0.947864
44124012	chr22:44124012:C:T	2.28836e-26	-1.53018	-1.02597	3.36139e-05	-1.77309	-0.978329	3.36519e-05	-1.77308	-0.978472
44124074	chr22:44124074:GTTGA:G	1.07061e-25	-5.82626e-10	-1.01317	0.000186702	-5.82626e-10	-1.03684	0.000186932	-5.82626e-10	-1.03687
44124218	chr22:44124218:A:G	1.05643e-25	-5.82626e-10	-1.0265	0.000182799	-5.82626e-10	-1.05797	0.000183037	-5.82626e-10	-1.05793
44124849	chr22:44124849:G:A	2.35424e-25	-5.82626e-10	-0.225176	0.000415296	-5.82626e-10	-0.237366	0.000415798	-5.82626e-10	-0.237421
44125076	chr22:44125076:G:A	1.58287e-25	-5.82626e-10	-0.622158	0.000241942	-5.82626e-10	-0.777659	0.00024237	-5.82626e-10	-0.777156
44125156	chr22:44125156:T:G	1.83661e-26	-1.50226	-1.2738	2.57604e-05	-1.74704	-1.27048	2.57925e-05	-1.74702	-1.27052
44125245	chr22:44125245:A:T	2.53165e-26	-1.54966	-0.905452	3.23518e-05	-1.7766	-1.01309	3.24002e-05	-1.77659	-1.01287
44125321	chr22:44125321:C:T	1.22771e-25	-5.82626e-10	-0.876241	0.000205409	-5.82626e-10	-0.941354	0.000205702	-5.82626e-10	-0.94119
44125395	chr22:44125395:C:T	2.92965e-26	-1.20696	-1.10213	0.000159581	-0.136157	-1.05765	0.00015974	-0.136061	-1.05801
44125403	chr22:44125403:T:C	3.33309e-25	-5.82626e-10	0.122505	0.000615404	-5.82626e-10	0.155921	0.000616464	-5.82626e-10	0.15638
44125558	chr22:44125558:C:T	2.48288e-26	-1.55967	-0.914887	3.16141e-05	-1.79138	-1.02137	3.16614e-05	-1.79137	-1.02116
44125731	chr22:44125731:G:A	8.43381e-26	-5.82626e-10	-1.25173	0.000149619	-5.82626e-10	-1.25827	0.000149813	-5.82626e-10	-1.25823
44125813	chr22:44125813:A:T	1.52986e-25	-5.82626e-10	-0.65622	0.000234867	-5.82626e-10	-0.807338	0.000235279	-5.82626e-10	-0.806848
44126164	chr22:44126164:C:T	1.28756e-25	-5.82626e-10	-0.828647	0.000225762	-5.82626e-10	-0.846875	0.000226053	-5.82626e-10	-0.846851
44126193	chr22:44126193:G:A	8.7511e-26	-5.82626e-10	-1.2148	0.000154205	-5.82626e-10	-1.22808	0.000154404	-5.82626e-10	-1.22805
44126374	chr22:44126374:T:G	1.48514e-25	-5.82626e-10	-0.685884	0.000228675	-5.82626e-10	-0.834058	0.000229072	-5.82626e-10	-0.833584
44126376	chr22:44126376:T:C	1.06469e-25	-5.82626e-10	-1.01871	0.000184586	-5.82626e-10	-1.04824	0.000184817	-5.82626e-10	-1.04825
44126430	chr22:44126430:C:G	8.49771e-26	-5.82626e-10	-1.24418	0.0001503	-5.82626e-10	-1.25372	0.000150492	-5.82626e-10	-1.25371
44126432	chr22:44126432:T:C	2.84526e-26	-1.57272	-0.76561	3.55324e-05	-1.80128	-0.894632	3.55873e-05	-1.80127	-0.894364
44126470	chr22:44126470:G:C	1.62867e-26	-2.36333	-0.532887	4.50578e-05	-2.07944	-0.378972	4.50691e-05	-2.0794	-0.380027
44126506	chr22:44126506:G:A	1.10464e-26	-2.01425	-1.27021	1.92409e-05	-2.03265	-1.27667	1.92651e-05	-2.03265	-1.27668
44126639	chr22:44126639:G:T	8.57824e-26	-5.82626e-10	-1.23475	0.000151496	-5.82626e-10	-1.2458	0.00015169	-5.82626e-10	-1.24578
44126737	chr22:44126737:A:G	1.34888e-25	-5.82626e-10	-0.782123	0.000235948	-5.82626e-10	-0.802746	0.000236252	-5.82626e-10	-0.802722
44126792	chr22:44126792:G:A	3.35486e-25	-5.82626e-10	0.129015	0.000621829	-5.82626e-10	0.166307	0.000622899	-5.82626e-10	0.166764
44126861	chr22:44126861:A:G	1.83332e-26	-1.61104	-1.16681	2.72575e-05	-1.79707	-1.16396	2.72912e-05	-1.79705	-1.164
44126915	chr22:44126915:G:A	2.68115e-25	-5.82626e-10	-0.0951489	0.000472665	-5.82626e-10	-0.107972	0.000473235	-5.82626e-10	-0.108028
44126953	chr22:44126953:C:T	1.31105e-26	-1.93664	-1.17651	2.24199e-05	-2.1069	-1.04951	2.24358e-05	-2.1069	-1.05006
44126979	chr22:44126979:T:C	8.2377e-26	-5.82626e-10	-1.27526	0.000146878	-5.82626e-10	-1.27676	0.000147063	-5.82626e-10	-1.27676
44127282	chr22:44127282:G:A	7.78032e-27	-2.36369	-1.27128	1.80957e-05	-2.09829	-1.2724	1.81187e-05	-2.09827	-1.2724
44127670	chr22:44127670:G:C	3.11656e-26	-2.18003	-0.0672193	5.79382e-05	-2.10921	-0.0977716	5.80202e-05	-2.10921	-0.0976149
44128020	chr22:44128020:C:T	7.66393e-27	-2.37322	-1.27682	1.36574e-05	-2.37526	-1.27682	1.36746e-05	-2.37526	-1.27682
44128027	chr22:44128027:C:G	4.4451e-25	-1.34312	1.75353	0.00310313	-0.201313	1.97512	0.00310579	-0.201151	1.97456
44128068	chr22:44128068:C:G	6.52067e-26	-2.27085	0.761846	0.000138995	-2.27545	0.943532	0.000139044	-2.27544	0.942611
44128220	chr22:44128220:C:T	1.15547e-25	-5.82626e-10	-0.936892	0.000221882	-5.82626e-10	-0.864214	0.000222082	-5.82626e-10	-0.864575
44128243	chr22:44128243:T:A	1.70369e-26	-1.98374	-0.867441	3.03291e-05	-1.9847	-0.869552	3.03581e-05	-1.98472	-0.869838
44128263	chr22:44128263:G:A	8.67642e-27	-2.33555	-1.19041	1.55442e-05	-2.36067	-1.16201	1.55625e-05	-2.36067	-1.16209
44128412	chr22:44128412:A:G	8.24474e-26	-5.82626e-10	-1.27441	0.000147047	-5.82626e-10	-1.27561	0.000147234	-5.82626e-10	-1.2756
44128442	chr22:44128442:G:A	5.35034e-26	-1.70682	-2.96855e-10	8.40131e-05	-1.83539	-2.96855e-10	8.41193e-05	-1.83538	-2.96855e-10
44128625	chr22:44128625:T:C	3.69777e-26	-2.07625	-2.96855e-10	5.46865e-05	-2.26474	-2.96855e-10	5.47545e-05	-2.26476	-2.96855e-10
44128758	chr22:44128758:A:G	1.54047e-26	-2.12049	-0.831402	0.000109381	-0.936355	-0.635162	0.000109461	-0.936211	-0.635838
44128764	chr22:44128764:G:A	4.6578e-25	-5.82626e-10	0.457147	0.000781144	-5.82626e-10	0.394402	0.000782253	-5.82626e-10	0.394557
44128876	chr22:44128876:G:A	8.26072e-26	-5.82626e-10	-1.27247	0.000147147	-5.82626e-10	-1.27492	0.000147334	-5.82626e-10	-1.27492
44128993	chr22:44128993:G:A	8.44956e-26	-5.82626e-10	-1.24987	0.000149402	-5.82626e-10	-1.25972	0.000149591	-5.82626e-10	-1.25972
44129147	chr22:44129147:T:A	1.14464e-25	-5.82626e-10	-0.946303	0.000208502	-5.82626e-10	-0.926408	0.000208733	-5.82626e-10	-0.926564
44129334	chr22:44129334:G:A	1.49527e-26	-1.79925	-1.18242	3.67322e-05	-1.54162	-1.12108	3.67695e-05	-1.54157	-1.12138
44129351	chr22:44129351:G:A	8.52659e-26	-5.82626e-10	-1.24079	0.000153247	-5.82626e-10	-1.23431	0.000153431	-5.82626e-10	-1.23437
44129494	chr22:44129494:G:A	1.30454e-26	-2.37195	-0.746184	4.11347e-05	-1.92385	-0.625652	4.11825e-05	-1.92378	-0.625831
44129498	chr22:44129498:G:C	2.02534e-25	-5.82626e-10	-0.375659	0.000332696	-5.82626e-10	-0.459129	0.000333139	-5.82626e-10	-0.459062
44129620	chr22:44129620:G:A	1.72525e-26	-1.58776	-1.25085	1.39036e-05	-2.3582	-1.27601	1.39215e-05	-2.35818	-1.276
44129636	chr22:44129636:A:G	6.83619e-25	-5.82626e-10	0.840835	0.00131604	-5.82626e-10	0.916024	0.00131824	-5.82626e-10	0.916429
44129755	chr22:44129755:G:A	3.00258e-26	-2.28451	-2.96855e-10	4.8965e-05	-2.37525	-2.96855e-10	4.90268e-05	-2.37525	-2.96855e-10
44129838	chr22:44129838:G:A	1.75005e-25	-5.82626e-10	-0.521749	0.000334441	-5.82626e-10	-0.453897	0.0003347	-5.82626e-10	-0.454386
44129859	chr22:44129859:A:G	1.24893e-26	-2.32939	-0.832297	2.59478e-05	-2.28121	-0.729068	2.59671e-05	-2.2812	-0.729591
44129918	chr22:44129918:C:G	1.59476e-26	-1.73721	-1.18005	4.0356e-05	-1.4528	-1.11582	4.03967e-05	-1.45274	-1.11613
44130225	chr22:44130225:A:C	2.16787e-26	-1.58824	-1.022	4.10323e-05	-1.51883	-1.03317	4.10801e-05	-1.51883	-1.03326
44130250	chr22:44130250:A:G	1.39525e-26	-1.83516	-1.21575	3.37676e-05	-1.59032	-1.15653	3.3802e-05	-1.59027	-1.15683
44130387	chr22:44130387:C:T	9.53285e-27	-2.28668	-1.14515	1.83407e-05	-2.20302	-1.15421	1.83638e-05	-2.20301	-1.15423
44130397	chr22:44130397:C:T	2.54385e-25	-5.82626e-10	-0.147718	0.000404879	-5.82626e-10	-0.26277	0.000405371	-5.82626e-10	-0.262817
44130555	chr22:44130555:G:A	2.08651e-26	-1.61646	-1.03203	3.9395e-05	-1.54896	-1.04376	3.94409e-05	-1.54897	-1.04385
44130595	chr22:44130595:A:G	1.03316e-25	-5.82626e-10	-1.04878	0.000177616	-5.82626e-10	-1.08673	0.000177869	-5.82626e-10	-1.08657
44131195	chr22:44131195:G:A	1.26282e-26	-2.31787	-0.832758	2.39835e-05	-2.25623	-0.832768	2.40132e-05	-2.25622	-0.832796
44131197	chr22:44131197:A:G	1.24743e-26	-2.31589	-0.847001	2.34536e-05	-2.2556	-0.855738	2.34833e-05	-2.25559	-0.855742
44131215	chr22:44131215:T:C	1.44812e-26	-2.27714	-0.736577	2.76218e-05	-2.20341	-0.744346	2.76568e-05	-2.2034	-0.74435
44131347	chr22:44131347:T:G	9.63184e-27	-2.34725	-1.07424	1.93382e-05	-2.19894	-1.10534	1.9361e-05	-2.1989	-1.10546
44131668	chr22:44131668:G:A	8.28854e-26	-5.82626e-10	-1.26911	0.000147786	-5.82626e-10	-1.27059	0.000147974	-5.82626e-10	-1.27059
44131830	chr22:44131830:A:G	2.53516e-25	-5.82626e-10	-0.151138	0.000496229	-5.82626e-10	-0.0593213	0.000496612	-5.82626e-10	-0.0598112
44131834	chr22:44131834:G:A	1.91158e-26	-2.36076	-0.375283	5.93718e-05	-2.00436	-0.178179	5.94266e-05	-2.00429	-0.178588
44132173	chr22:44132173:G:A	1.06303e-25	-5.82626e-10	-1.02027	0.000177845	-5.82626e-10	-1.08545	0.000178087	-5.82626e-10	-1.08535
44132255	chr22:44132255:G:A	2.80423e-26	-1.66693	-0.685918	3.10621e-05	-2.34595	-0.484418	3.10854e-05	-2.34593	-0.48495
44132266	chr22:44132266:A:T	1.50448e-26	-2.26359	-0.711941	3.3277e-05	-2.1939	-0.56759	3.32961e-05	-2.19389	-0.56829
44132277	chr22:44132277:G:T	1.03418e-25	-5.82626e-10	-1.04779	0.000173685	-5.82626e-10	-1.10912	0.000173921	-5.82626e-10	-1.10902
44132297	chr22:44132297:G:A	8.61854e-26	-5.82626e-10	-1.23007	0.000155825	-5.82626e-10	-1.21762	0.000156014	-5.82626e-10	-1.21768
44132788	chr22:44132788:C:T	5.85479e-25	-5.82626e-10	0.685865	0.00112278	-5.82626e-10	0.757207	0.00112461	-5.82626e-10	0.757569
44132822	chr22:44132822:G:A	5.72372e-25	0.663224	-2.96855e-10	0.000505705	-0.0404045	-2.96855e-10	0.000506365	-0.0403618	-2.96855e-10
44132832	chr22:44132832:C:T	2.11856e-25	-5.82626e-10	-0.330661	0.000330866	-5.82626e-10	-0.464646	0.000331281	-5.82626e-10	-0.464654
44132901	chr22:44132901:C:T	7.68245e-25	-5.82626e-10	0.957543	0.00147928	-5.82626e-10	1.03295	0.00148171	-5.82626e-10	1.03333
44132946	chr22:44132946:C:T	5.92655e-26	-1.60454	-2.96855e-10	7.91734e-05	-1.89472	-2.96855e-10	7.92744e-05	-1.89471	-2.96855e-10
44133346	chr22:44133346:C:T	1.4625e-25	-5.82626e-10	-0.701251	0.000259772	-5.82626e-10	-0.706555	0.000260032	-5.82626e-10	-0.706816
44133482	chr22:44133482:T:C	3.01883e-26	-2.27911	-2.96855e-10	7.47983e-05	-1.95156	-2.96855e-10	7.48953e-05	-1.95153	-2.96855e-10
44133585	chr22:44133585:C:A	8.33909e-26	-5.82626e-10	-1.26303	0.000148655	-5.82626e-10	-1.26473	0.000148843	-5.82626e-10	-1.26473
44133865	chr22:44133865:C:T	9.89733e-26	-5.82626e-10	-1.09172	0.000171568	-5.82626e-10	-1.12138	0.000171806	-5.82626e-10	-1.12126
44133913	chr22:44133913:A:G	7.68952e-25	-5.82626e-10	0.958463	0.00148242	-5.82626e-10	1.03507	0.00148487	-5.82626e-10	1.03546
44134024	chr22:44134024:G:A	2.36511e-25	-5.82626e-10	-0.220572	0.000432102	-5.82626e-10	-0.197696	0.000432585	-5.82626e-10	-0.197842
44134192	chr22:44134192:A:T	2.25248e-26	-1.58731	-0.984642	2.09429e-05	-2.35708	-0.867484	2.09661e-05	-2.35706	-0.867649
44134321	chr22:44134321:C:T	3.84911e-26	-1.24931	-0.786825	2.22803e-05	-2.37005	-0.792604	2.23036e-05	-2.37006	-0.792812
44134330	chr22:44134330:G:A	9.91888e-26	-5.82626e-10	-1.08954	0.000167688	-5.82626e-10	-1.14425	0.000167915	-5.82626e-10	-1.14417
44134406	chr22:44134406:G:A	1.5995e-26	-1.66688	-1.2474	1.42329e-05	-2.34794	-1.26286	1.42513e-05	-2.34792	-1.26285
44134540	chr22:44134540:T:C	8.13468e-27	-2.33357	-1.25686	1.64028e-05	-2.21845	-1.25045	1.64243e-05	-2.21842	-1.25044
44134574	chr22:44134574:C:T	9.83645e-27	-2.33999	-1.06049	1.8108e-05	-2.37388	-0.996118	1.81231e-05	-2.37388	-0.996554
44134726	chr22:44134726:G:A	1.05812e-25	-5.82626e-10	-1.0249	0.000176894	-5.82626e-10	-1.09081	0.000177137	-5.82626e-10	-1.0907
44134888	chr22:44134888:A:G	8.57323e-26	-5.82626e-10	-1.23534	0.000152877	-5.82626e-10	-1.23672	0.000153072	-5.82626e-10	-1.23671
44134964	chr22:44134964:A:C	3.98325e-26	-1.17526	-0.826624	2.15467e-05	-2.36374	-0.832396	2.15693e-05	-2.36375	-0.832598
44135050	chr22:44135050:A:T	1.39595e-25	-5.82626e-10	-0.747818	0.000235622	-5.82626e-10	-0.80413	0.000235956	-5.82626e-10	-0.803975
44135126	chr22:44135126:C:T	1.03261e-26	-2.08294	-1.26895	1.89997e-05	-2.04746	-1.27447	1.90245e-05	-2.04744	-1.27445
44135311	chr22:44135311:T:C	1.45059e-25	-5.82626e-10	-0.709424	0.000270839	-5.82626e-10	-0.664834	0.000271147	-5.82626e-10	-0.664959
44135343	chr22:44135343:C:T	4.14985e-26	-1.19874	-0.762167	2.29388e-05	-2.36563	-0.767901	2.29626e-05	-2.36564	-0.768116
44135457	chr22:44135457:C:T	1.42974e-26	-1.92993	-1.09656	3.00574e-05	-1.84465	-1.0186	3.00889e-05	-1.84461	-1.01886
44135806	chr22:44135806:C:T	1.16866e-25	-5.82626e-10	-0.925539	0.000199348	-5.82626e-10	-0.971305	0.00019962	-5.82626e-10	-0.971206
44135905	chr22:44135905:A:G	3.02353e-26	-2.27756	-2.96855e-10	0.000355109	-0.393935	-2.96855e-10	0.000355607	-0.393793	-2.96855e-10
44136265	chr22:44136265:G:A	2.74814e-26	-2.37306	-2.96855e-10	5.08968e-05	-2.33656	-2.96855e-10	5.09614e-05	-2.33655	-2.96855e-10
44136322	chr22:44136322:G:A	1.02244e-25	-5.82626e-10	-1.0592	0.000171766	-5.82626e-10	-1.12023	0.000172	-5.82626e-10	-1.12013
44136374	chr22:44136374:G:A	8.62663e-26	-5.82626e-10	-1.22913	0.000152214	-5.82626e-10	-1.24107	0.000152406	-5.82626e-10	-1.24107
44136379	chr22:44136379:C:T	1.6809e-26	-1.70207	-1.16258	3.20046e-05	-1.63192	-1.16856	3.2043e-05	-1.63193	-1.16861
44137175	chr22:44137175:A:G	1.17882e-25	-5.82626e-10	-0.91688	0.000201041	-5.82626e-10	-0.962848	0.000201315	-5.82626e-10	-0.962749
44137258	chr22:44137258:C:T	9.98858e-26	-5.82626e-10	-1.08254	0.000172933	-5.82626e-10	-1.11346	0.000173173	-5.82626e-10	-1.11333
44137494	chr22:44137494:T:G	9.09329e-26	-5.82626e-10	-1.17644	0.000168576	-5.82626e-10	-1.13897	0.00016878	-5.82626e-10	-1.13903
44138440	chr22:44138440:G:A	9.04348e-26	-5.82626e-10	-1.18194	0.000162026	-5.82626e-10	-1.1786	0.000162214	-5.82626e-10	-1.1787
44138919	chr22:44138919:A:G	8.24638e-26	-5.82626e-10	-1.27421	0.000146971	-5.82626e-10	-1.27612	0.000147158	-5.82626e-10	-1.27612
44139007	chr22:44139007:T:A	1.17242e-26	-2.20979	-1.01512	2.62627e-05	-2.07755	-0.920657	2.62895e-05	-2.07752	-0.920932
44139250	chr22:44139250:G:A	2.08489e-25	-5.82626e-10	-0.346681	0.000354743	-5.82626e-10	-0.394964	0.000355226	-5.82626e-10	-0.394865
44139328	chr22:44139328:T:C	9.07004e-27	-2.36139	-1.1202	1.55425e-05	-2.37623	-1.14655	1.55628e-05	-2.37623	-1.14651
44139611	chr22:44139611:C:T	1.69682e-25	-5.82626e-10	-0.552641	0.000276101	-5.82626e-10	-0.645592	0.000276494	-5.82626e-10	-0.645432
44139639	chr22:44139639:T:TG	1.20631e-25	-5.82626e-10	-0.893828	0.000204847	-5.82626e-10	-0.944093	0.000205129	-5.82626e-10	-0.943983
44139647	chr22:44139647:C:T	8.32429e-26	-5.82626e-10	-1.2648	0.000148028	-5.82626e-10	-1.26896	0.000148219	-5.82626e-10	-1.26893
44139746	chr22:44139746:C:T	1.78388e-25	-5.82626e-10	-0.502604	0.000304777	-5.82626e-10	-0.546778	0.000305191	-5.82626e-10	-0.546683
44140719	chr22:44140719:A:G	1.82395e-25	-5.82626e-10	-0.480393	0.000295016	-5.82626e-10	-0.579328	0.000295441	-5.82626e-10	-0.579153
44140792	chr22:44140792:T:C	2.31332e-26	-1.52573	-1.01957	4.41083e-05	-1.44835	-1.03136	4.41598e-05	-1.44836	-1.03145
44140796	chr22:44140796:T:G	5.17091e-26	-1.74093	-2.96855e-10	9.93565e-05	-1.66764	-2.96855e-10	9.94813e-05	-1.66765	-2.96855e-10
44141192	chr22:44141192:G:A	1.72425e-25	-5.82626e-10	-0.536603	0.000279605	-5.82626e-10	-0.632979	0.000280007	-5.82626e-10	-0.632805
44141255	chr22:44141255:G:C	1.01993e-26	-2.2399	-1.12434	1.72858e-05	-2.32452	-1.09196	1.73068e-05	-2.3245	-1.09202
44141422	chr22:44141422:G:A	4.28177e-25	-5.82626e-10	0.372971	0.000858337	-5.82626e-10	0.488639	0.000859351	-5.82626e-10	0.488557
44141989	chr22:44141989:G:A	9.24493e-26	-5.82626e-10	-1.15991	0.000164856	-5.82626e-10	-1.16129	0.000165072	-5.82626e-10	-1.16124
44142025	chr22:44142025:T:C	1.20576e-26	-2.35694	-0.839928	2.6172e-05	-2.20678	-0.794887	2.62056e-05	-2.20674	-0.794903
44142143	chr22:44142143:C:T	1.30228e-25	-5.82626e-10	-0.817279	0.000246052	-5.82626e-10	-0.760815	0.00024629	-5.82626e-10	-0.761109
44142282	chr22:44142282:G:T	1.51705e-26	-1.70423	-1.26299	1.39848e-05	-2.35847	-1.26992	1.40031e-05	-2.35845	-1.26989
44142490	chr22:44142490:G:A	1.62284e-26	-1.65726	-1.24254	1.51569e-05	-2.34079	-1.20711	1.51756e-05	-2.34077	-1.20716
44142593	chr22:44142593:C:A	1.0286e-24	-5.82626e-10	1.24938	0.00198558	-5.82626e-10	1.32731	0.00198884	-5.82626e-10	1.32769
44142652	chr22:44142652:G:T	1.36964e-25	-5.82626e-10	-0.76685	0.000235234	-5.82626e-10	-0.805778	0.000235554	-5.82626e-10	-0.805682
44142808	chr22:44142808:T:C	1.05957e-26	-2.34552	-0.980602	2.06481e-05	-2.35422	-0.884515	2.06661e-05	-2.35421	-0.884911
44143010	chr22:44143010:C:T	1.52105e-26	-1.83766	-1.12692	2.87423e-05	-1.84093	-1.06706	2.87744e-05	-1.84088	-1.06725
44143021	chr22:44143021:C:T	1.12517e-26	-2.34817	-0.917872	2.16928e-05	-2.35808	-0.831299	2.17128e-05	-2.35808	-0.83164
44143413	chr22:44143413:T:C	1.08416e-26	-2.30938	-0.993797	2.0573e-05	-2.29641	-0.945965	2.0597e-05	-2.29639	-0.946089
44143637	chr22:44143637:G:A	8.3711e-26	-5.82626e-10	-1.25919	0.000150573	-5.82626e-10	-1.25191	0.00015076	-5.82626e-10	-1.25193
44143728	chr22:44143728:C:T	8.68106e-26	-5.82626e-10	-1.22284	0.00015618	-5.82626e-10	-1.21535	0.000156362	-5.82626e-10	-1.21545
44143805	chr22:44143805:G:A	3.54197e-25	0.183286	-2.96855e-10	0.000302981	-0.552688	-2.96855e-10	0.000303376	-0.552648	-2.96855e-10
44144298	chr22:44144298:T:C	8.87717e-26	-5.82626e-10	-1.2005	0.000165421	-5.82626e-10	-1.15787	0.0001656	-5.82626e-10	-1.15805
44144511	chr22:44144511:G:A	9.49158e-27	-2.28925	-1.14691	1.58564e-05	-2.37086	-1.13192	1.58759e-05	-2.37086	-1.13195
44145092	chr22:44145092:G:A	8.09719e-27	-2.37472	-1.22033	1.46036e-05	-2.3628	-1.22228	1.46212e-05	-2.3628	-1.22235
44145309	chr22:44145309:C:T	1.23954e-26	-1.89471	-1.27454	1.47193e-05	-2.30043	-1.27677	1.47382e-05	-2.30041	-1.27677
44145524	chr22:44145524:A:G	7.93984e-27	-2.37639	-1.23828	1.4485e-05	-2.35288	-1.24037	1.45026e-05	-2.35287	-1.24043
44145530	chr22:44145530:C:T	1.6076e-25	-5.82626e-10	-0.606651	0.000316092	-5.82626e-10	-0.510326	0.000316355	-5.82626e-10	-0.510756
44146031	chr22:44146031:T:C	1.41986e-25	-5.82626e-10	-0.73084	0.000257074	-5.82626e-10	-0.716995	0.000257382	-5.82626e-10	-0.717059
44146141	chr22:44146141:A:G	1.73571e-25	-5.82626e-10	-0.529978	0.000315777	-5.82626e-10	-0.511321	0.000316148	-5.82626e-10	-0.51141
44146242	chr22:44146242:G:A	2.04954e-25	-5.82626e-10	-0.363779	0.000330049	-5.82626e-10	-0.467117	0.000330494	-5.82626e-10	-0.467033
44146243	chr22:44146243:C:T	2.83519e-26	-2.34187	-2.96855e-10	4.95432e-05	-2.36351	-2.96855e-10	4.9606e-05	-2.36351	-2.96855e-10
44146503	chr22:44146503:A:G	1.35748e-26	-1.80545	-1.2729	1.42609e-05	-2.33206	-1.27678	1.42793e-05	-2.33204	-1.27677
44146993	chr22:44146993:G:A	1.36684e-26	-1.79534	-1.27614	1.42275e-05	-2.33516	-1.27602	1.42456e-05	-2.33514	-1.27604
44147125	chr22:44147125:C:T	8.19837e-27	-2.32239	-1.26024	1.39375e-05	-2.37138	-1.2604	1.39546e-05	-2.37138	-1.26043
44147236	chr22:44147236:G:A	1.81831e-25	-5.82626e-10	-0.483488	0.0003033	-5.82626e-10	-0.551634	0.000303702	-5.82626e-10	-0.551573
44147618	chr22:44147618:C:T	1.0701e-25	-5.82626e-10	-1.01364	0.000188665	-5.82626e-10	-1.02638	0.000188922	-5.82626e-10	-1.02629
44147663	chr22:44147663:TC:T	1.05918e-25	-5.82626e-10	-1.0239	0.000182993	-5.82626e-10	-1.05691	0.000183245	-5.82626e-10	-1.05679
44148094	chr22:44148094:C:T	8.63231e-26	-5.82626e-10	-1.22847	0.000152635	-5.82626e-10	-1.23831	0.00015284	-5.82626e-10	-1.23823
44148148	chr22:44148148:G:A	8.2687e-27	-2.33404	-1.24004	1.42258e-05	-2.3736	-1.2377	1.42427e-05	-2.3736	-1.23777
44148592	chr22:44148592:A:G	3.04123e-25	-5.82626e-10	0.0308655	0.000497428	-5.82626e-10	-0.056907	0.000498067	-5.82626e-10	-0.056885
44148698	chr22:44148698:C:T	2.12911e-25	-5.82626e-10	-0.32569	0.000343051	-5.82626e-10	-0.428479	0.000343512	-5.82626e-10	-0.428399
44148780	chr22:44148780:A:G	9.36859e-27	-2.3445	-1.1047	1.78222e-05	-2.30154	-1.08437	1.78469e-05	-2.30154	-1.08426
44149251	chr22:44149251:C:T	1.14938e-25	-5.82626e-10	-0.942173	0.000212704	-5.82626e-10	-0.906454	0.000212935	-5.82626e-10	-0.906633
44149279	chr22:44149279:G:A	1.33671e-25	-5.82626e-10	-0.791187	0.000229975	-5.82626e-10	-0.828386	0.000230297	-5.82626e-10	-0.828253
44149452	chr22:44149452:A:G	2.3497e-25	-5.82626e-10	-0.227108	0.000387918	-5.82626e-10	-0.305565	0.000388416	-5.82626e-10	-0.305545
44149476	chr22:44149476:C:T	8.63613e-27	-2.37122	-1.1594	1.58842e-05	-2.32401	-1.17702	1.59046e-05	-2.324	-1.17701
44149485	chr22:44149485:T:C	1.14112e-26	-2.25368	-0.998288	1.92668e-05	-2.36706	-0.940917	1.92906e-05	-2.36706	-0.94095
44149626	chr22:44149626:G:A	1.31921e-25	-5.82626e-10	-0.804362	0.000250445	-5.82626e-10	-0.743119	0.000250665	-5.82626e-10	-0.743504
44149642	chr22:44149642:A:G	1.14288e-26	-2.26432	-0.986116	1.95789e-05	-2.36385	-0.928051	1.9603e-05	-2.36385	-0.928084
44149665	chr22:44149665:T:C	8.16723e-27	-2.35003	-1.23641	1.50197e-05	-2.3014	-1.2556	1.50407e-05	-2.3014	-1.25546
44149882	chr22:44149882:G:A	8.48554e-27	-2.37638	-1.17182	1.54591e-05	-2.34099	-1.18717	1.5479e-05	-2.34098	-1.18716
44150082	chr22:44150082:G:A	9.99895e-26	-5.82626e-10	-1.0815	0.000177365	-5.82626e-10	-1.08815	0.000177606	-5.82626e-10	-1.08805
44150447	chr22:44150447:G:C	4.53139e-26	-1.87295	-2.96855e-10	6.50114e-05	-2.0918	-2.96855e-10	6.50941e-05	-2.09179	-2.96855e-10
44150539	chr22:44150539:C:T	1.04018e-26	-2.29636	-1.04823	1.85785e-05	-2.34995	-0.994406	1.86015e-05	-2.34995	-0.994435
44150619	chr22:44150619:T:C	1.20742e-26	-2.27258	-0.922915	2.10581e-05	-2.3603	-0.858774	2.10839e-05	-2.3603	-0.85881
44150702	chr22:44150702:A:G	1.1433e-26	-2.27036	-0.979703	1.97877e-05	-2.36153	-0.91977	1.9812e-05	-2.36153	-0.919803
44150945	chr22:44150945:C:T	5.88565e-26	-2.16208	0.550618	0.000130558	-2.06929	0.674754	0.000130729	-2.06923	0.674738
44150957	chr22:44150957:G:A	4.03212e-25	-5.82626e-10	0.312898	0.000691523	-5.82626e-10	0.272539	0.000692537	-5.82626e-10	0.272741
44151233	chr22:44151233:C:T	1.14948e-26	-1.98925	-1.25543	1.60985e-05	-2.21125	-1.27638	1.61196e-05	-2.21121	-1.27637
44151538	chr22:44151538:A:G	9.29644e-26	-5.82626e-10	-1.15435	0.000169883	-5.82626e-10	-1.13125	0.000170078	-5.82626e-10	-1.13136
44151831	chr22:44151831:T:C	8.0107e-27	-2.33101	-1.27478	1.41187e-05	-2.34212	-1.27673	1.41365e-05	-2.34212	-1.27674
44152099	chr22:44152099:G:A	3.66977e-26	-2.08385	-2.96855e-10	9.01767e-05	-1.76459	-2.96855e-10	9.02943e-05	-1.76455	-2.96855e-10
44152210	chr22:44152210:T:C	6.35076e-26	-2.11606	0.58065	0.000129856	-2.11699	0.717059	0.000130021	-2.11694	0.717015
44152894	chr22:44152894:T:A	9.45993e-26	-5.82626e-10	-1.13692	0.000173151	-5.82626e-10	-1.11219	0.000173349	-5.82626e-10	-1.11231
44153064	chr22:44153064:A:G	1.31267e-26	-2.32469	-0.787233	2.79354e-05	-2.2817	-0.654764	2.79514e-05	-2.28169	-0.655463
44153697	chr22:44153697:A:G	1.81337e-26	-1.61185	-1.17694	4.79642e-05	-1.31523	-1.08067	4.8003e-05	-1.31517	-1.08118
44153898	chr22:44153898:C:T	1.04276e-25	-5.82626e-10	-1.03953	0.000194125	-5.82626e-10	-0.997854	0.000194311	-5.82626e-10	-0.998162
44155251	chr22:44155251:A:C	8.22651e-26	-5.82626e-10	-1.27662	0.000147123	-5.82626e-10	-1.27509	0.000147307	-5.82626e-10	-1.2751
44155270	chr22:44155270:C:T	9.1878e-26	-5.82626e-10	-1.1661	0.000161328	-5.82626e-10	-1.18292	0.00016155	-5.82626e-10	-1.1828
44155484	chr22:44155484:T:C	9.43424e-26	-5.82626e-10	-1.13964	0.000165553	-5.82626e-10	-1.15707	0.000165772	-5.82626e-10	-1.157
44155505	chr22:44155505:C:T	1.42974e-25	-5.82626e-10	-0.7239	0.000266787	-5.82626e-10	-0.679906	0.000267108	-5.82626e-10	-0.679966
44155550	chr22:44155550:C:T	9.93363e-26	-5.82626e-10	-1.08805	0.000184102	-5.82626e-10	-1.05087	0.000184286	-5.82626e-10	-1.05113
44155787	chr22:44155787:T:C	1.4072e-25	-5.82626e-10	-0.739796	0.000250701	-5.82626e-10	-0.742098	0.000250996	-5.82626e-10	-0.742182
44155875	chr22:44155875:A:G	4.21529e-26	-2.21448	0.269221	0.000105904	-1.9918	0.387981	0.000106037	-1.99174	0.387908
44155907	chr22:44155907:C:G	2.63549e-26	-2.21443	-0.200481	6.50027e-05	-1.98377	-0.108157	6.50851e-05	-1.98371	-0.108219
44155918	chr22:44155918:C:T	9.34646e-26	-5.82626e-10	-1.14898	0.00016393	-5.82626e-10	-1.16692	0.000164158	-5.82626e-10	-1.16679
44156022	chr22:44156022:C:T	8.58954e-26	-5.82626e-10	-1.23344	0.000149956	-5.82626e-10	-1.25601	0.00015016	-5.82626e-10	-1.25592
44156378	chr22:44156378:A:C	8.27542e-26	-5.82626e-10	-1.27069	0.000149105	-5.82626e-10	-1.26171	0.000149284	-5.82626e-10	-1.26177
44156556	chr22:44156556:C:T	1.07438e-25	-5.82626e-10	-1.00965	0.000188797	-5.82626e-10	-1.02568	0.000189046	-5.82626e-10	-1.02563
44156886	chr22:44156886:T:C	1.26915e-26	-1.87092	-1.27471	1.36571e-05	-2.37629	-1.2758	1.36743e-05	-2.37629	-1.27581
44156908	chr22:44156908:T:A	1.90924e-25	-5.82626e-10	-0.434688	0.000340681	-5.82626e-10	-0.435411	0.000341054	-5.82626e-10	-0.435579
44157015	chr22:44157015:T:C	1.00532e-25	-5.82626e-10	-1.07609	0.0001843	-5.82626e-10	-1.0498	0.000184529	-5.82626e-10	-1.04981
44157126	chr22:44157126:A:C	7.6876e-27	-2.37608	-1.27088	2.51746e-05	-1.76781	-1.27271	2.52076e-05	-1.76773	-1.27275
44157180	chr22:44157180:G:C	1.11465e-25	-5.82626e-10	-0.972852	0.000206101	-5.82626e-10	-0.937991	0.000206355	-5.82626e-10	-0.938021
44157306	chr22:44157306:C:T	2.1619e-26	-1.76226	-0.850731	3.19447e-05	-1.97093	-0.83142	3.19745e-05	-1.97093	-0.831751
44157972	chr22:44157972:T:TG	8.88975e-26	-5.82626e-10	-1.19908	0.00016155	-5.82626e-10	-1.18154	0.000161731	-5.82626e-10	-1.18169
44158675	chr22:44158675:C:T	4.49819e-25	-5.82626e-10	0.422279	0.000909227	-5.82626e-10	0.546237	0.000909875	-5.82626e-10	0.545686
44158899	chr22:44158899:A:G	1.51876e-26	-1.92113	-1.04495	2.64623e-05	-1.93309	-1.05754	2.64957e-05	-1.93311	-1.05753
44159148	chr22:44159148:G:A	1.0428e-26	-2.09973	-1.24234	1.61994e-05	-2.23051	-1.25087	1.62195e-05	-2.2305	-1.2509
44159375	chr22:44159375:G:T	8.85198e-26	-5.82626e-10	-1.20334	0.000161244	-5.82626e-10	-1.18344	0.000161463	-5.82626e-10	-1.18335
44159382	chr22:44159382:G:A	8.74286e-26	-5.82626e-10	-1.21574	0.000154818	-5.82626e-10	-1.22411	0.000155019	-5.82626e-10	-1.22407
44159564	chr22:44159564:G:A	1.19573e-26	-2.13974	-1.06549	1.94555e-05	-2.17376	-1.12447	1.94849e-05	-2.17372	-1.12426
44159584	chr22:44159584:G:A	8.00546e-26	-1.30386	-2.96855e-10	0.000317431	-0.506097	-2.96855e-10	0.000317858	-0.506016	-2.96855e-10
44159656	chr22:44159656:C:T	9.7502e-26	-5.82626e-10	-1.10669	0.000174709	-5.82626e-10	-1.10323	0.000174961	-5.82626e-10	-1.10306
44159730	chr22:44159730:G:A	9.91531e-27	-2.12248	-1.27	1.53514e-05	-2.27078	-1.26437	1.53713e-05	-2.27077	-1.26435
44159878	chr22:44159878:C:T	2.80291e-26	-2.35332	-2.96855e-10	0.000175665	-1.09778	-2.96855e-10	0.000175912	-1.09764	-2.96855e-10
44160242	chr22:44160242:C:T	9.34842e-26	-5.82626e-10	-1.14877	0.000171657	-5.82626e-10	-1.12086	0.000171864	-5.82626e-10	-1.12092
44160430	chr22:44160430:C:T	3.63468e-25	-5.82626e-10	0.209125	0.000588379	-5.82626e-10	0.111014	0.000589159	-5.82626e-10	0.111076
44160674	chr22:44160674:G:A	8.62293e-26	-5.82626e-10	-1.22956	0.000152812	-5.82626e-10	-1.23715	0.000153008	-5.82626e-10	-1.23713
44160846	chr22:44160846:G:A	1.42694e-25	-5.82626e-10	-0.725863	0.000269688	-5.82626e-10	-0.669093	0.00026998	-5.82626e-10	-0.669273
44160887	chr22:44160887:C:T	1.1584e-25	-5.82626e-10	-0.934357	0.000214467	-5.82626e-10	-0.898204	0.000214731	-5.82626e-10	-0.898237
44161145	chr22:44161145:A:G	1.21956e-26	-2.09226	-1.09323	1.86704e-05	-2.24361	-1.0958	1.86913e-05	-2.2436	-1.09596
44161183	chr22:44161183:G:A	1.13095e-26	-2.2036	-1.05733	3.38966e-05	-1.80486	-0.938186	3.39247e-05	-1.80474	-0.938733
44161415	chr22:44161415:G:A	1.22015e-26	-2.04891	-1.1361	1.84461e-05	-2.21404	-1.13746	1.84669e-05	-2.21403	-1.13761
44161475	chr22:44161475:G:A	1.23688e-26	-2.09471	-1.07668	1.89807e-05	-2.2454	-1.07753	1.90017e-05	-2.24539	-1.0777
44161634	chr22:44161634:C:T	9.96771e-26	-5.82626e-10	-1.08463	0.000182398	-5.82626e-10	-1.06017	0.000182617	-5.82626e-10	-1.06023
44161826	chr22:44161826:G:A	9.16129e-26	-5.82626e-10	-1.16899	0.00016141	-5.82626e-10	-1.18241	0.000161617	-5.82626e-10	-1.18239
44161881	chr22:44161881:G:A	1.91465e-25	-5.82626e-10	-0.431862	0.000353902	-5.82626e-10	-0.397338	0.000354285	-5.82626e-10	-0.397518
44161927	chr22:44161927:GT:G	1.28432e-24	-5.82626e-10	1.47142	0.0022317	-5.82626e-10	1.44416	0.00223461	-5.82626e-10	1.4442
44162006	chr22:44162006:G:A	9.0562e-25	-5.82626e-10	1.12205	0.0015752	-5.82626e-10	1.09578	0.00157706	-5.82626e-10	1.0957
44162107	chr22:44162107:G:A	2.34713e-25	-5.82626e-10	-0.228202	0.000434936	-5.82626e-10	-0.191158	0.00043532	-5.82626e-10	-0.191539
44162519	chr22:44162519:A:AC	1.98943e-26	-2.01785	-0.678284	3.50945e-05	-2.03926	-0.669053	3.51293e-05	-2.03924	-0.669348
44162579	chr22:44162579:A:C	1.37663e-26	-2.07408	-0.990259	2.48012e-05	-2.09311	-0.962355	2.48274e-05	-2.09309	-0.962584
44162829	chr22:44162829:C:G	8.9332e-26	-5.82626e-10	-1.19421	0.000162912	-5.82626e-10	-1.17315	0.000163135	-5.82626e-10	-1.17304
44162838	chr22:44162838:G:A	1.45651e-26	-2.15349	-0.854445	2.30391e-05	-2.28428	-0.844884	2.30617e-05	-2.28427	-0.845174
44162931	chr22:44162931:T:C	9.14985e-27	-2.25419	-1.21864	1.70844e-05	-2.20524	-1.22295	1.71062e-05	-2.2052	-1.22298
44163078	chr22:44163078:G:A	8.46907e-26	-5.82626e-10	-1.24756	0.000152736	-5.82626e-10	-1.23765	0.000152925	-5.82626e-10	-1.23767
44163237	chr22:44163237:A:G	1.1076e-25	-5.82626e-10	-0.979201	0.000190909	-5.82626e-10	-1.01456	0.000191165	-5.82626e-10	-1.01448
44163280	chr22:44163280:A:T	1.11212e-25	-5.82626e-10	-0.975129	0.000191644	-5.82626e-10	-1.01072	0.000191902	-5.82626e-10	-1.01064
44163600	chr22:44163600:G:A	8.61225e-26	-5.82626e-10	-1.23079	0.000154481	-5.82626e-10	-1.22629	0.000154656	-5.82626e-10	-1.22642
44163612	chr22:44163612:C:T	9.21496e-26	-1.16315	-2.96855e-10	0.000102502	-1.63648	-2.96855e-10	0.000102628	-1.63651	-2.96855e-10
44163765	chr22:44163765:C:T	1.45364e-26	-1.78265	-1.22726	2.42803e-05	-1.83297	-1.24372	2.4314e-05	-1.83294	-1.24362
44163875	chr22:44163875:C:T	4.1867e-26	-0.996542	-0.955526	6.26651e-05	-1.15758	-0.970972	6.27432e-05	-1.15757	-0.970997
44163962	chr22:44163962:A:G	1.00368e-26	-2.11997	-1.26033	1.76329e-05	-2.13838	-1.25821	1.76547e-05	-2.13836	-1.25826
44163971	chr22:44163971:C:T	8.86974e-26	-5.82626e-10	-1.20133	0.000156726	-5.82626e-10	-1.21186	0.00015693	-5.82626e-10	-1.21182
44164030	chr22:44164030:A:G	1.34965e-25	-5.82626e-10	-0.781549	0.000232474	-5.82626e-10	-0.817581	0.000232783	-5.82626e-10	-0.817512
44164168	chr22:44164168:G:A	8.81273e-26	-1.20778	-2.96855e-10	0.000324943	-0.482707	-2.96855e-10	0.000325409	-0.482538	-2.96855e-10
44164253	chr22:44164253:A:T	9.30651e-27	-2.20763	-1.24822	1.63505e-05	-2.22646	-1.24564	1.63704e-05	-2.22644	-1.2457
44164358	chr22:44164358:G:A	2.5046e-26	-1.38559	-1.08026	9.82203e-05	-0.640679	-1.03847	9.8325e-05	-0.640561	-1.03878
44164751	chr22:44164751:T:C	8.28214e-26	-5.82626e-10	-1.26988	0.000150168	-5.82626e-10	-1.2546	0.000150348	-5.82626e-10	-1.25467
44164959	chr22:44164959:A:G	3.00417e-26	-1.29372	-0.990264	0.000127784	-0.395179	-1.02083	0.000127997	-0.395035	-1.02058
44164993	chr22:44164993:T:C	2.76966e-26	-1.08861	-1.27665	1.92616e-05	-2.03145	-1.2768	1.92858e-05	-2.03146	-1.2768
44165136	chr22:44165136:C:T	3.51982e-26	-0.871693	-1.25388	2.06267e-05	-1.98133	-1.25844	2.06518e-05	-1.98134	-1.25847
44165229	chr22:44165229:C:T	9.43915e-26	-5.82626e-10	-1.13911	0.000168178	-5.82626e-10	-1.14133	0.000168357	-5.82626e-10	-1.14154
44165256	chr22:44165256:G:A	1.00827e-25	-5.82626e-10	-1.07316	0.000178285	-5.82626e-10	-1.08297	0.00017852	-5.82626e-10	-1.08292
44165407	chr22:44165407:T:C	1.00234e-26	-2.30281	-1.07883	1.75059e-05	-2.28649	-1.11733	1.75314e-05	-2.28648	-1.11714
44165538	chr22:44165538:G:A	4.8912e-26	-0.549655	-1.24689	2.49696e-05	-1.81592	-1.23277	2.49988e-05	-1.81594	-1.23285
44166034	chr22:44166034:G:A	1.64813e-25	-0.581755	-2.96855e-10	0.000276972	-0.642443	-2.96855e-10	0.000277351	-0.642338	-2.96855e-10
44166381	chr22:44166381:G:A	7.61143e-26	-0.094993	-1.25934	3.52342e-05	-1.44402	-1.26032	3.52806e-05	-1.444	-1.26029
44166469	chr22:44166469:A:G	4.26632e-26	-0.661856	-1.27137	2.23481e-05	-1.88347	-1.27615	2.23763e-05	-1.88348	-1.27614
44166571	chr22:44166571:A:C	9.92711e-26	-5.82626e-10	-1.08871	0.000182056	-5.82626e-10	-1.06204	0.000182245	-5.82626e-10	-1.06227
44166667	chr22:44166667:G:C	6.28235e-25	-5.82626e-10	0.756349	0.00110416	-5.82626e-10	0.740485	0.00110586	-5.82626e-10	0.740762
44166680	chr22:44166680:G:A	1.06043e-25	-5.82626e-10	-1.02272	0.000183292	-5.82626e-10	-1.05528	0.000183527	-5.82626e-10	-1.05526
44166849	chr22:44166849:A:G	3.72258e-26	-0.799898	-1.26967	2.03112e-05	-1.97974	-1.27545	2.03369e-05	-1.97975	-1.27543
44166876	chr22:44166876:A:G	2.29137e-26	-1.47212	-1.08271	3.5436e-05	-1.59833	-1.1003	3.54804e-05	-1.59833	-1.10031
44167083	chr22:44167083:T:C	1.03995e-25	-5.82626e-10	-1.04222	0.000188524	-5.82626e-10	-1.02714	0.000188693	-5.82626e-10	-1.0275
44167137	chr22:44167137:CT:C	3.47534e-26	-2.13829	-2.96855e-10	9.60387e-05	-1.70161	-2.96855e-10	9.61632e-05	-1.70157	-2.96855e-10
44167222	chr22:44167222:C:T	1.62728e-26	-1.7619	-1.13517	1.52768e-05	-2.36135	-1.17867	1.52985e-05	-2.36134	-1.17852
44167244	chr22:44167244:G:C	9.92902e-26	-5.82626e-10	-1.08852	0.000179471	-5.82626e-10	-1.07634	0.000179638	-5.82626e-10	-1.07668
44167262	chr22:44167262:G:C	5.92475e-26	-1.60484	-2.96855e-10	0.000206152	-0.937744	-2.96855e-10	0.000206427	-0.937672	-2.96855e-10
44167426	chr22:44167426:G:A	1.15718e-25	-5.82626e-10	-0.935408	0.000214919	-5.82626e-10	-0.896096	0.000215122	-5.82626e-10	-0.896415
44167659	chr22:44167659:G:A	1.47359e-26	-1.72914	-1.26714	1.84799e-05	-2.07813	-1.27155	1.85027e-05	-2.07816	-1.27154
44167798	chr22:44167798:A:G	5.06295e-26	-0.975614	-0.786417	7.592e-05	-1.12594	-0.810736	7.60146e-05	-1.12594	-0.810755
44168092	chr22:44168092:A:G	4.22651e-25	-5.82626e-10	0.359982	0.000656074	-5.82626e-10	0.219916	0.000656927	-5.82626e-10	0.219953
44168417	chr22:44168417:A:C	2.03297e-25	0.167923	-0.539822	7.74443e-05	-1.35319	-0.563607	7.75551e-05	-1.35314	-0.563489
44168450	chr22:44168450:C:T	8.53675e-26	-5.82626e-10	-1.2396	0.000153184	-5.82626e-10	-1.23472	0.000153369	-5.82626e-10	-1.23478
44168522	chr22:44168522:G:A	1.09971e-25	0.0472329	-1.03358	7.72155e-05	-0.859256	-1.0605	7.73223e-05	-0.859296	-1.06034
44168527	chr22:44168527:C:T	1.10553e-25	0.175067	-1.15613	7.92242e-05	-0.701226	-1.19285	7.93362e-05	-0.701238	-1.19269
44168627	chr22:44168627:C:T	1.02618e-25	-5.82626e-10	-1.05555	0.000182842	-5.82626e-10	-1.05774	0.000183065	-5.82626e-10	-1.05778
44168767	chr22:44168767:A:G	1.26632e-25	-5.82626e-10	-0.845282	0.000225137	-5.82626e-10	-0.849649	0.000225419	-5.82626e-10	-0.849659
44169204	chr22:44169204:A:C	5.4086e-26	-1.69599	-2.96855e-10	8.80024e-05	-1.78899	-2.96855e-10	8.81131e-05	-1.789	-2.96855e-10
44169454	chr22:44169454:C:T	9.13752e-26	-1.17159	-2.96855e-10	0.000284837	-0.614439	-2.96855e-10	0.000285241	-0.614287	-2.96855e-10
44169631	chr22:44169631:G:A	1.41749e-25	-0.732507	-2.96855e-10	8.39731e-05	-1.83586	-2.96855e-10	8.40806e-05	-1.83585	-2.96855e-10
44170189	chr22:44170189:T:C	2.25071e-26	-1.39712	-1.17562	1.94034e-05	-2.13598	-1.16493	1.94238e-05	-2.13602	-1.1651
44170304	chr22:44170304:A:G	2.00258e-26	-1.48232	-1.20722	1.75595e-05	-2.18442	-1.21635	1.75828e-05	-2.18446	-1.21624
44170327	chr22:44170327:G:A	1.50908e-25	-5.82626e-10	-0.669898	0.000269189	-5.82626e-10	-0.670945	0.000269493	-5.82626e-10	-0.671078
44170346	chr22:44170346:C:A	1.24557e-26	-1.88936	-1.27503	4.00096e-05	-1.30064	-1.27659	4.00616e-05	-1.30061	-1.27659
44170393	chr22:44170393:G:A	1.74505e-26	-1.6209	-1.2063	1.65334e-05	-2.24581	-1.21517	1.65554e-05	-2.24584	-1.21507
44171026	chr22:44171026:G:A	5.04879e-26	-1.76483	-2.96855e-10	0.000175901	-1.09644	-2.96855e-10	0.000176131	-1.09639	-2.96855e-10
44171211	chr22:44171211:C:T	2.00003e-25	-5.82626e-10	-0.388233	0.000339382	-5.82626e-10	-0.439232	0.000339832	-5.82626e-10	-0.43917
44171324	chr22:44171324:C:G	8.23571e-26	-5.82626e-10	-1.2755	0.000146869	-5.82626e-10	-1.27682	0.000147054	-5.82626e-10	-1.27682
44171356	chr22:44171356:C:A	4.18587e-26	-0.700191	-1.25207	1.83195e-05	-2.1199	-1.23849	1.83407e-05	-2.11994	-1.23855
44171555	chr22:44171555:A:G	2.05415e-26	-1.39522	-1.26889	5.82637e-05	-0.935964	-1.26541	5.83442e-05	-0.935831	-1.26543
44171580	chr22:44171580:T:C	2.03568e-26	-2.15981	-0.513339	3.54763e-05	-2.1749	-0.52259	3.55221e-05	-2.1749	-0.522569
44171687	chr22:44171687:C:T	8.39031e-26	-5.82626e-10	-1.2569	0.000149807	-5.82626e-10	-1.25701	0.000149993	-5.82626e-10	-1.25704
44171764	chr22:44171764:T:C	1.95832e-26	-1.47266	-1.23924	1.75065e-05	-2.1646	-1.23919	1.75262e-05	-2.16464	-1.23928
44171860	chr22:44171860:C:T	7.97203e-27	-2.34335	-1.26728	1.46367e-05	-2.31927	-1.26355	1.46543e-05	-2.31926	-1.26362
44172033	chr22:44172033:A:G	1.12268e-25	-5.82626e-10	-0.965681	0.000210308	-5.82626e-10	-0.917783	0.000210561	-5.82626e-10	-0.917847
44173262	chr22:44173262:A:G	7.3625e-26	-0.11657	-1.27101	3.50592e-05	-1.44442	-1.2649	3.51003e-05	-1.44447	-1.26495
44173284	chr22:44173284:G:A	8.40354e-26	-5.82626e-10	-1.25533	0.000150224	-5.82626e-10	-1.25423	0.000150418	-5.82626e-10	-1.2542
44173323	chr22:44173323:G:A	4.03009e-26	-0.71493	-1.27526	2.32403e-05	-1.8469	-1.27357	2.32695e-05	-1.84689	-1.27359
44173336	chr22:44173336:A:G	8.6112e-27	-2.33695	-1.19655	1.69477e-05	-2.24362	-1.1926	1.69692e-05	-2.24361	-1.19261
44173460	chr22:44173460:T:C	1.4217e-26	-1.84033	-1.1918	1.5538e-05	-2.34522	-1.17785	1.55541e-05	-2.34524	-1.17806
44173466	chr22:44173466:G:A	7.09186e-26	-0.157006	-1.26803	3.39296e-05	-1.47018	-1.27189	3.39714e-05	-1.47023	-1.27187
44173510	chr22:44173510:G:A	6.25496e-26	-0.282168	-1.26844	3.13174e-05	-1.55003	-1.27215	3.13561e-05	-1.55008	-1.27213
44173655	chr22:44173655:A:G	9.34634e-26	-5.82626e-10	-1.149	0.0001673	-5.82626e-10	-1.14657	0.00016754	-5.82626e-10	-1.1464
44173842	chr22:44173842:C:T	2.54505e-26	-1.32257	-1.12726	6.57643e-05	-0.95958	-1.1207	6.58562e-05	-0.959481	-1.12067
44174100	chr22:44174100:G:A	7.27436e-26	-0.175537	-1.22409	3.46176e-05	-1.48683	-1.23517	3.46617e-05	-1.48687	-1.23511
44174569	chr22:44174569:A:C	3.2926e-26	-2.1923	-2.96855e-10	6.49016e-05	-2.09349	-2.96855e-10	6.4984e-05	-2.09348	-2.96855e-10
44175200	chr22:44175200:C:T	9.22406e-27	-2.27179	-1.19296	1.55983e-05	-2.31144	-1.20776	1.56205e-05	-2.31144	-1.2076
44175312	chr22:44175312:G:A	8.43117e-26	-5.82626e-10	-1.25204	0.000150532	-5.82626e-10	-1.25219	0.000150718	-5.82626e-10	-1.25221
44175433	chr22:44175433:C:T	9.12499e-26	-5.82626e-10	-1.17296	0.000168137	-5.82626e-10	-1.14158	0.000168349	-5.82626e-10	-1.14158
44175674	chr22:44175674:G:A	8.72786e-27	-2.35451	-1.16554	1.84464e-05	-2.18218	-1.16931	1.84724e-05	-2.18213	-1.16922
44175675	chr22:44175675:C:T	3.04925e-26	-1.10337	-1.16571	2.29092e-05	-1.96788	-1.16694	2.29389e-05	-1.96784	-1.16694
44175695	chr22:44175695:G:T	2.2845e-25	-5.82626e-10	-0.25525	0.000445992	-5.82626e-10	-0.166057	0.000446374	-5.82626e-10	-0.166464
44175792	chr22:44175792:G:A	4.11879e-26	-0.749888	-1.21853	2.62625e-05	-1.77855	-1.21967	2.62967e-05	-1.77851	-1.21967
44175948	chr22:44175948:C:T	6.24531e-26	-0.667058	-0.885092	3.7247e-05	-1.78014	-0.868645	3.72829e-05	-1.78018	-0.868906
44176196	chr22:44176196:T:C	1.92652e-25	-5.82626e-10	-0.42568	0.000356217	-5.82626e-10	-0.390817	0.000356525	-5.82626e-10	-0.391216
44176330	chr22:44176330:T:G	7.66996e-27	-2.37288	-1.27638	1.37934e-05	-2.36541	-1.27676	1.38108e-05	-2.36542	-1.27676
44176369	chr22:44176369:G:A	1.74822e-25	-5.82626e-10	-0.522797	0.00031075	-5.82626e-10	-0.527368	0.000311077	-5.82626e-10	-0.527581
44176401	chr22:44176401:G:A	5.44647e-26	-0.413986	-1.27503	1.96724e-05	-2.01803	-1.26911	1.96959e-05	-2.01808	-1.26914
44176801	chr22:44176801:G:A	1.85101e-26	-1.77403	-0.994221	1.95042e-05	-2.32917	-0.966562	1.95214e-05	-2.32919	-0.966916
44176913	chr22:44176913:C:G	1.77647e-25	-5.82626e-10	-0.506767	0.00033781	-5.82626e-10	-0.443873	0.00033804	-5.82626e-10	-0.444456
44176931	chr22:44176931:A:T	1.75005e-25	-5.82626e-10	-0.521751	0.000332491	-5.82626e-10	-0.459745	0.000332719	-5.82626e-10	-0.460323
44176935	chr22:44176935:G:A	1.71534e-25	-5.82626e-10	-0.541786	0.000325734	-5.82626e-10	-0.480276	0.00032596	-5.82626e-10	-0.480846
44176953	chr22:44176953:A:C	1.41957e-25	-5.82626e-10	-0.731038	0.000268086	-5.82626e-10	-0.675051	0.000268291	-5.82626e-10	-0.675547
44177152	chr22:44177152:C:G	1.52476e-25	-5.82626e-10	-0.659556	0.000286227	-5.82626e-10	-0.609573	0.00028643	-5.82626e-10	-0.610126
44177315	chr22:44177315:T:TGAA	9.51408e-26	-5.82626e-10	-1.13121	0.000169697	-5.82626e-10	-1.13234	0.000169901	-5.82626e-10	-1.13241
44177662	chr22:44177662:C:T	1.9402e-26	-1.73707	-0.984124	1.99049e-05	-2.31957	-0.955823	1.99223e-05	-2.3196	-0.956183
44177740	chr22:44177740:A:G	1.89428e-26	-1.78787	-0.957275	2.01624e-05	-2.33447	-0.928064	2.01798e-05	-2.3345	-0.928441
44177772	chr22:44177772:A:G	1.58073e-25	-5.82626e-10	-0.623506	0.000298707	-5.82626e-10	-0.566894	0.000298923	-5.82626e-10	-0.567434
44177781	chr22:44177781:A:G	1.4341e-26	-1.85203	-1.17141	3.71531e-05	-1.48526	-1.16605	3.71985e-05	-1.48527	-1.16608
44177875	chr22:44177875:A:G	1.76344e-25	-5.82626e-10	-0.51413	0.000334658	-5.82626e-10	-0.453249	0.000334888	-5.82626e-10	-0.453824
44178120	chr22:44178120:A:G	1.63377e-26	-1.98562	-0.907473	2.06253e-05	-2.36927	-0.870573	2.06427e-05	-2.36928	-0.87098
44178524	chr22:44178524:G:A	1.4022e-26	-1.84864	-1.1973	3.62237e-05	-1.48446	-1.19218	3.62681e-05	-1.48448	-1.1922
44178667	chr22:44178667:A:G	1.68047e-26	-1.99998	-0.864932	2.15273e-05	-2.37115	-0.825884	2.15451e-05	-2.37116	-0.826314
44179587	chr22:44179587:T:C	8.22668e-26	-5.82626e-10	-1.2766	0.00014706	-5.82626e-10	-1.27551	0.000147245	-5.82626e-10	-1.27552
44179698	chr22:44179698:G:C	4.02835e-26	-0.724164	-1.26646	2.55584e-05	-1.75829	-1.2671	2.55916e-05	-1.75824	-1.26711
44179988	chr22:44179988:A:G	2.20568e-26	-1.3323	-1.26064	4.40253e-05	-1.23465	-1.24694	4.40823e-05	-1.23458	-1.24699
44180205	chr22:44180205:A:G	1.95862e-26	-1.70167	-1.01007	5.01709e-05	-1.35138	-0.999547	5.02318e-05	-1.35139	-0.999578
44180252	chr22:44180252:A:G	1.2855e-26	-2.05781	-1.07503	1.72143e-05	-2.37585	-1.04477	1.72304e-05	-2.37585	-1.0451
44180578	chr22:44180578:G:A	2.46401e-25	-5.82626e-10	-0.179606	0.000481608	-5.82626e-10	-0.0892281	0.000482005	-5.82626e-10	-0.0896667
44181197	chr22:44181197:C:T	1.60632e-25	-5.82626e-10	-0.607447	0.000300339	-5.82626e-10	-0.561445	0.00030056	-5.82626e-10	-0.561973
44181221	chr22:44181221:C:G	1.27527e-25	-5.82626e-10	-0.838237	0.000236691	-5.82626e-10	-0.799604	0.000236959	-5.82626e-10	-0.799733
44181280	chr22:44181280:T:A	3.37304e-26	-2.37627	0.208104	7.46309e-05	-2.29414	0.340338	7.46649e-05	-2.29413	0.339521
44181639	chr22:44181639:G:C	8.6922e-26	-5.82626e-10	-1.22155	0.000154504	-5.82626e-10	-1.22614	0.000154707	-5.82626e-10	-1.22609
44181803	chr22:44181803:T:A	1.77103e-26	-1.56825	-1.24417	3.62157e-05	-1.44032	-1.23654	3.62634e-05	-1.44027	-1.23655
44181910	chr22:44181910:GC:G	8.31264e-26	-5.82626e-10	-1.2662	0.000147348	-5.82626e-10	-1.27356	0.000147535	-5.82626e-10	-1.27356
44182151	chr22:44182151:C:T	8.28717e-26	-5.82626e-10	-1.26927	0.000147309	-5.82626e-10	-1.27383	0.000147497	-5.82626e-10	-1.27381
44182162	chr22:44182162:G:A	9.72995e-26	-5.82626e-10	-1.10877	0.00017973	-5.82626e-10	-1.0749	0.000179954	-5.82626e-10	-1.07492
44182618	chr22:44182618:C:G	8.43504e-26	-5.82626e-10	-1.25159	0.000149614	-5.82626e-10	-1.2583	0.000149808	-5.82626e-10	-1.25826
44182667	chr22:44182667:G:A	2.33832e-25	-5.82626e-10	-0.231962	0.000394892	-5.82626e-10	-0.287746	0.000395447	-5.82626e-10	-0.287603
44182685	chr22:44182685:G:A	1.29273e-25	-5.82626e-10	-0.824638	0.000227166	-5.82626e-10	-0.840678	0.000227472	-5.82626e-10	-0.840594
44183752	chr22:44183752:C:T	1.00585e-25	-5.82626e-10	-1.07556	0.000178351	-5.82626e-10	-1.08261	0.000178583	-5.82626e-10	-1.08257
44183815	chr22:44183815:G:A	7.81986e-27	-2.37233	-1.25757	1.43875e-05	-2.33574	-1.26426	1.44056e-05	-2.33572	-1.26428
44183856	chr22:44183856:T:C	8.46628e-27	-2.35822	-1.19225	1.58118e-05	-2.30087	-1.20473	1.58315e-05	-2.30085	-1.20477
44183911	chr22:44183911:G:T	6.18487e-25	-5.82626e-10	0.74071	0.00121328	-5.82626e-10	0.834721	0.00121442	-5.82626e-10	0.834401
44184269	chr22:44184269:A:G	1.16743e-26	-2.34679	-0.882383	2.54215e-05	-2.25106	-0.779705	2.54427e-05	-2.25104	-0.780148
44184381	chr22:44184381:C:T	1.43661e-26	-1.87445	-1.14725	3.63197e-05	-1.52521	-1.14879	3.63668e-05	-1.52512	-1.14885
44184469	chr22:44184469:G:A	8.75135e-26	-5.82626e-10	-1.21477	0.0001525	-5.82626e-10	-1.23919	0.000152695	-5.82626e-10	-1.23918
44184552	chr22:44184552:C:T	8.82666e-26	-5.82626e-10	-1.2062	0.000153484	-5.82626e-10	-1.23276	0.00015368	-5.82626e-10	-1.23275
44185056	chr22:44185056:A:G	5.75257e-26	-0.822785	-0.811549	0.000163543	-0.388492	-0.780788	0.000163744	-0.38838	-0.780938
44185166	chr22:44185166:C:T	9.273e-26	0.11917	-1.27604	4.99378e-05	-1.08058	-1.275	4.99976e-05	-1.08064	-1.275
44185406	chr22:44185406:T:C	5.24863e-26	-1.72601	-2.96855e-10	7.86185e-05	-1.90175	-2.96855e-10	7.87182e-05	-1.90175	-2.96855e-10
44185544	chr22:44185544:T:C	2.36668e-25	-5.82626e-10	-0.219908	0.00040954	-5.82626e-10	-0.251323	0.000410043	-5.82626e-10	-0.251358
44185669	chr22:44185669:G:A	2.07214e-25	-1.89279	1.53998	0.0053713	0.743336	1.57913	0.00537994	0.743544	1.57927
44185718	chr22:44185718:C:T	8.26032e-26	-5.82626e-10	-1.27252	0.000147081	-5.82626e-10	-1.27538	0.000147268	-5.82626e-10	-1.27536
44186211	chr22:44186211:C:T	8.79413e-26	-5.82626e-10	-1.2099	0.000160743	-5.82626e-10	-1.18655	0.000160938	-5.82626e-10	-1.1866
44186212	chr22:44186212:G:A	2.16696e-25	-5.82626e-10	-0.308072	0.000406346	-5.82626e-10	-0.259152	0.000406746	-5.82626e-10	-0.259432
44186384	chr22:44186384:G:A	1.40442e-26	-2.37617	-0.668184	3.59914e-05	-2.12528	-0.557792	3.60096e-05	-2.12523	-0.55861
44186388	chr22:44186388:C:A	1.11938e-25	-5.82626e-10	-0.968623	0.000205306	-5.82626e-10	-0.941854	0.000205561	-5.82626e-10	-0.941878
44186441	chr22:44186441:A:G	8.53171e-26	-5.82626e-10	-1.24019	0.000153749	-5.82626e-10	-1.23104	0.000153937	-5.82626e-10	-1.23108
44186455	chr22:44186455:G:A	1.3927e-25	-5.82626e-10	-0.750148	0.000262492	-5.82626e-10	-0.696136	0.000262764	-5.82626e-10	-0.696363
44186554	chr22:44186554:C:T	2.05181e-25	-5.82626e-10	-0.362672	0.000384339	-5.82626e-10	-0.314832	0.000384711	-5.82626e-10	-0.315128
44186619	chr22:44186619:T:C	1.16752e-26	-2.31715	-0.911944	1.83135e-05	-2.37145	-0.98727	1.83442e-05	-2.37144	-0.986865
44186631	chr22:44186631:C:T	9.83578e-26	-5.82626e-10	-1.09795	0.000172225	-5.82626e-10	-1.11756	0.000172469	-5.82626e-10	-1.1174
44186935	chr22:44186935:G:A	8.48114e-26	-5.82626e-10	-1.24614	0.0001495	-5.82626e-10	-1.25906	0.000149693	-5.82626e-10	-1.25903
44187013	chr22:44187013:G:A	1.00085e-25	-5.82626e-10	-1.08054	0.00018606	-5.82626e-10	-1.04029	0.00018628	-5.82626e-10	-1.04037
44187049	chr22:44187049:A:C	1.56121e-26	-2.2105	-0.728019	2.22218e-05	-2.37631	-0.788978	2.2253e-05	-2.37631	-0.788832
44187316	chr22:44187316:T:C	9.41702e-26	-5.82626e-10	-1.14146	0.000163411	-5.82626e-10	-1.17009	0.00016364	-5.82626e-10	-1.16995
44187366	chr22:44187366:A:C	1.25666e-26	-2.35065	-0.804875	2.02773e-05	-2.35746	-0.899392	2.0313e-05	-2.35745	-0.898913
44187553	chr22:44187553:C:T	8.32206e-26	-5.82626e-10	-1.26507	0.000147773	-5.82626e-10	-1.27068	0.00014796	-5.82626e-10	-1.27068
44187555	chr22:44187555:G:A	8.84495e-26	-5.82626e-10	-1.20413	0.000154833	-5.82626e-10	-1.22401	0.000155037	-5.82626e-10	-1.22396
44187899	chr22:44187899:C:T	1.531e-25	-5.82626e-10	-0.655472	0.000286966	-5.82626e-10	-0.606993	0.00028734	-5.82626e-10	-0.606954
44187985	chr22:44187985:G:A	1.53336e-25	-5.82626e-10	-0.653931	0.000287255	-5.82626e-10	-0.605986	0.000287634	-5.82626e-10	-0.60593
44188180	chr22:44188180:G:A	1.44586e-26	-2.16641	-0.848871	2.47029e-05	-2.22796	-0.831477	2.47347e-05	-2.22794	-0.831475
44188211	chr22:44188211:G:A	1.52286e-25	-5.82626e-10	-0.660808	0.000285203	-5.82626e-10	-0.613157	0.00028558	-5.82626e-10	-0.6131
44188278	chr22:44188278:T:C	1.44106e-26	-2.27214	-0.746462	2.37916e-05	-2.23758	-0.859446	2.38341e-05	-2.23761	-0.858899
44189498	chr22:44189498:GCAAA:G	1.54518e-25	-5.82626e-10	-0.646257	0.000264243	-5.82626e-10	-0.689488	0.000264571	-5.82626e-10	-0.689511
44190061	chr22:44190061:A:G	1.34484e-24	2.56513	-1.04766	6.89512e-05	-0.99675	-1.03621	6.90291e-05	-0.996699	-1.03639
44190237	chr22:44190237:T:C	8.23432e-26	-5.82626e-10	-1.27567	0.000147173	-5.82626e-10	-1.27475	0.000147355	-5.82626e-10	-1.27478
44190642	chr22:44190642:C:T	3.13043e-25	0.143803	-0.0840284	0.000115132	-1.28972	-0.230564	0.000115394	-1.28962	-0.229645
44190925	chr22:44190925:G:A	2.27444e-25	0.232435	-0.492095	8.95341e-05	-1.23391	-0.537828	8.97043e-05	-1.23381	-0.537288
44191628	chr22:44191628:A:G	1.43215e-25	-5.82626e-10	-0.722219	0.000269479	-5.82626e-10	-0.669866	0.000269764	-5.82626e-10	-0.670074
44191967	chr22:44191967:C:T	8.49049e-26	-5.82626e-10	-1.24503	0.000151592	-5.82626e-10	-1.24516	0.000151786	-5.82626e-10	-1.24515
44192579	chr22:44192579:T:C	1.27254e-25	0.312479	-1.15286	4.79187e-05	-1.19957	-1.19728	4.7996e-05	-1.19947	-1.19703
44193493	chr22:44193493:G:A	9.7519e-26	-5.82626e-10	-1.10652	0.000178864	-5.82626e-10	-1.07973	0.00017907	-5.82626e-10	-1.07985
44193856	chr22:44193856:C:T	8.68899e-26	-5.82626e-10	-1.22192	0.000157174	-5.82626e-10	-1.209	0.00015736	-5.82626e-10	-1.20909
44193981	chr22:44193981:G:A	2.76867e-25	-5.82626e-10	-0.0630272	0.000544439	-5.82626e-10	0.0333988	0.000545101	-5.82626e-10	0.0333499
44194251	chr22:44194251:T:A	1.05199e-25	-5.82626e-10	-1.03071	0.000193887	-5.82626e-10	-0.999082	0.000194105	-5.82626e-10	-0.999222
44194406	chr22:44194406:C:T	2.75045e-26	-2.37221	-2.96855e-10	5.23114e-05	-2.30914	-2.96855e-10	5.23759e-05	-2.30917	-2.96855e-10
44194533	chr22:44194533:A:G	1.2309e-25	-5.82626e-10	-0.87365	0.000238882	-5.82626e-10	-0.790386	0.000239078	-5.82626e-10	-0.790833
44194617	chr22:44194617:A:G	1.05611e-25	-5.82626e-10	-1.0268	0.000194732	-5.82626e-10	-0.994732	0.000194951	-5.82626e-10	-0.994874
44194702	chr22:44194702:C:T	1.01322e-25	-5.82626e-10	-1.06826	0.000186322	-5.82626e-10	-1.03888	0.000186534	-5.82626e-10	-1.03901
44194845	chr22:44194845:C:CCA	8.35131e-26	-5.82626e-10	-1.26156	0.000148737	-5.82626e-10	-1.26418	0.000148927	-5.82626e-10	-1.26417
44195526	chr22:44195526:G:A	1.09112e-25	-5.82626e-10	-0.994191	0.000202541	-5.82626e-10	-0.955413	0.000202764	-5.82626e-10	-0.955577
44195882	chr22:44195882:C:G	9.71115e-26	-5.82626e-10	-1.11071	0.000178303	-5.82626e-10	-1.08288	0.000178508	-5.82626e-10	-1.08299
44196508	chr22:44196508:G:C	1.16177e-25	-5.82626e-10	-0.931454	0.000209197	-5.82626e-10	-0.923081	0.000209454	-5.82626e-10	-0.923117
44196530	chr22:44196530:G:A	1.07672e-25	-5.82626e-10	-1.00748	0.000200097	-5.82626e-10	-0.967557	0.000200315	-5.82626e-10	-0.967727
44196578	chr22:44196578:A:G	1.01465e-25	-5.82626e-10	-1.06686	0.000176669	-5.82626e-10	-1.09208	0.000176941	-5.82626e-10	-1.09181
44197016	chr22:44197016:C:G	1.06252e-25	-5.82626e-10	-1.02075	0.000197409	-5.82626e-10	-0.981078	0.000197626	-5.82626e-10	-0.981244
44197744	chr22:44197744:T:C	2.41119e-25	0.977126	-1.1784	0.000221489	0.320808	-1.18679	0.000221837	0.32112	-1.1868
44198153	chr22:44198153:T:A	2.99466e-25	-5.82626e-10	0.0154345	0.000511895	-5.82626e-10	-0.0282376	0.000512904	-5.82626e-10	-0.0275328
44198255	chr22:44198255:A:G	1.62855e-25	-5.82626e-10	-0.593705	0.000266273	-5.82626e-10	-0.681837	0.000266783	-5.82626e-10	-0.681184
44198329	chr22:44198329:T:G	2.4236e-25	1.02442	-1.22056	0.000222502	0.364814	-1.22624	0.000222852	0.365129	-1.22624
44198596	chr22:44198596:T:C	1.20962e-26	-2.30188	-0.891798	3.02059e-05	-1.99775	-0.860575	3.02382e-05	-1.99776	-0.860754
44198600	chr22:44198600:C:T	8.29137e-26	-5.82626e-10	-1.26877	0.000148682	-5.82626e-10	-1.26455	0.000148862	-5.82626e-10	-1.2646
44198831	chr22:44198831:G:A	1.21276e-25	-5.82626e-10	-0.888497	0.000226428	-5.82626e-10	-0.843932	0.00022667	-5.82626e-10	-0.844127
44199112	chr22:44199112:T:A	2.36505e-25	1.04586	-1.26646	0.000214071	0.3594	-1.25945	0.000214399	0.359714	-1.25949
44199310	chr22:44199310:G:A	8.01787e-27	-2.36979	-1.23511	1.42468e-05	-2.37442	-1.23541	1.42651e-05	-2.37442	-1.23539
44199331	chr22:44199331:T:C	9.88393e-26	-5.82626e-10	-1.09307	0.000180386	-5.82626e-10	-1.07126	0.000180577	-5.82626e-10	-1.07146
44199338	chr22:44199338:C:G	1.42404e-25	-0.727897	-2.96855e-10	0.00015753	-1.20674	-2.96855e-10	0.000157736	-1.2067	-2.96855e-10
44199559	chr22:44199559:C:T	2.7478e-25	1.17316	-1.24375	0.000246015	0.470825	-1.23179	0.000246387	0.471146	-1.23186
44199628	chr22:44199628:C:T	1.17461e-25	-5.82626e-10	-0.920457	0.0002188	-5.82626e-10	-0.8782	0.000219037	-5.82626e-10	-0.878381
44199682	chr22:44199682:C:A	2.64346e-25	1.13314	-1.24245	0.000237429	0.433072	-1.22956	0.000237787	0.43339	-1.22964
44199711	chr22:44199711:G:A	7.8412e-27	-2.35054	-1.27663	1.41595e-05	-2.35087	-1.2651	1.41758e-05	-2.35087	-1.26522
44199722	chr22:44199722:C:T	7.81324e-27	-2.35405	-1.2767	1.41465e-05	-2.34708	-1.26981	1.41631e-05	-2.34708	-1.2699
44199959	chr22:44199959:T:C	1.63138e-26	-2.37166	-0.522902	3.97e-05	-2.11742	-0.46759	3.97475e-05	-2.11734	-0.467731
44200259	chr22:44200259:A:T	9.28656e-26	-5.82626e-10	-1.15541	0.000169378	-5.82626e-10	-1.13423	0.000169584	-5.82626e-10	-1.13427
44200285	chr22:44200285:C:T	1.08348e-25	-5.82626e-10	-1.00122	0.000200378	-5.82626e-10	-0.966154	0.000200641	-5.82626e-10	-0.966106
44200327	chr22:44200327:G:A	2.84461e-25	-5.82626e-10	-0.0359693	0.000478355	-5.82626e-10	-0.0960056	0.000479229	-5.82626e-10	-0.0954426
44200863	chr22:44200863:C:A	3.29456e-25	1.36857	-1.25769	0.000284618	0.632375	-1.24758	0.000285057	0.632705	-1.24764
44201421	chr22:44201421:G:A	1.15101e-25	-5.82626e-10	-0.940759	0.000214707	-5.82626e-10	-0.897085	0.000214941	-5.82626e-10	-0.897255
44201422	chr22:44201422:C:T	7.77164e-27	-2.36523	-1.27085	1.43039e-05	-2.32936	-1.27647	1.43218e-05	-2.32935	-1.27649
44201436	chr22:44201436:C:T	2.3612e-25	-0.222227	-2.96855e-10	0.000988367	0.629696	-2.96855e-10	0.000989966	0.63005	-2.96855e-10
44201867	chr22:44201867:C:T	1.64702e-26	-1.67852	-1.2065	7.72822e-05	-0.721925	-1.19697	7.73911e-05	-0.721676	-1.19707
44202142	chr22:44202142:G:C	8.27755e-26	-5.82626e-10	-1.27043	0.000148697	-5.82626e-10	-1.26445	0.00014888	-5.82626e-10	-1.26448
44202208	chr22:44202208:A:G	1.75408e-25	-5.82626e-10	-0.519453	0.000325134	-5.82626e-10	-0.482122	0.000325701	-5.82626e-10	-0.481639
44202812	chr22:44202812:G:A	3.63511e-25	1.32351	-1.11426	0.000298254	0.556548	-1.12496	0.000298711	0.55688	-1.12502
44203052	chr22:44203052:A:T	8.23517e-26	-5.82626e-10	-1.27557	0.000147487	-5.82626e-10	-1.27262	0.000147671	-5.82626e-10	-1.27264
44203243	chr22:44203243:T:C	1.81953e-26	-2.37584	-0.409559	4.50616e-05	-2.10912	-0.349209	4.51229e-05	-2.10902	-0.34921
44203380	chr22:44203380:G:A	2.5315e-26	-2.03702	-0.418149	0.000235677	-0.429494	-0.374401	0.000236116	-0.42913	-0.374169
44203651	chr22:44203651:G:A	9.48441e-26	-0.00136929	-1.13296	0.000456617	0.955657	-1.09817	0.000457487	0.956244	-1.09811
44203773	chr22:44203773:G:A	1.25339e-26	-2.13339	-1.02474	2.96732e-05	-1.89106	-0.985051	2.97e-05	-1.89102	-0.985454
44203776	chr22:44203776:G:A	3.58726e-25	1.30632	-1.11033	0.000294077	0.538962	-1.12148	0.000294528	0.539294	-1.12154
44203901	chr22:44203901:G:A	1.0714e-25	0.0333718	-1.0458	0.000521878	0.995025	-1.00395	0.000522881	0.995615	-1.00388
44204042	chr22:44204042:A:G	9.02823e-26	-0.110858	-1.07277	0.000433128	0.828992	-1.02432	0.000433948	0.829568	-1.02427
44204043	chr22:44204043:C:A	8.23219e-26	-5.82626e-10	-1.27593	0.000146868	-5.82626e-10	-1.27682	0.000147054	-5.82626e-10	-1.27682
44204292	chr22:44204292:A:G	8.36169e-26	-0.167863	-1.09246	0.000395858	0.761349	-1.04665	0.000396604	0.761919	-1.0466
44204361	chr22:44204361:C:T	8.28791e-26	-5.82626e-10	-1.26918	0.000148152	-5.82626e-10	-1.26812	0.000148332	-5.82626e-10	-1.26816
44204481	chr22:44204481:A:G	8.22483e-26	-5.82626e-10	-1.27682	0.000147008	-5.82626e-10	-1.27587	0.000147193	-5.82626e-10	-1.27588
44204620	chr22:44204620:C:T	4.12735e-25	1.36604	-1.0298	0.000335529	0.593788	-1.04444	0.000336039	0.594122	-1.04452
44204633	chr22:44204633:C:G	8.35858e-26	-5.82626e-10	-1.26069	0.000151504	-5.82626e-10	-1.24574	0.000151688	-5.82626e-10	-1.24579
44204734	chr22:44204734:G:A	9.87901e-26	-5.82626e-10	-1.09357	0.000178804	-5.82626e-10	-1.08007	0.000179023	-5.82626e-10	-1.08011
44204772	chr22:44204772:G:A	3.67378e-26	-0.825879	-1.25688	2.84073e-05	-1.69621	-1.2235	2.84387e-05	-1.69612	-1.22375
44204946	chr22:44204946:C:T	1.63629e-26	-2.37635	-0.515206	4.11091e-05	-2.09431	-0.455818	4.11656e-05	-2.09421	-0.455807
44205074	chr22:44205074:T:C	2.51616e-25	0.922621	-1.08128	0.000212604	0.204569	-1.1115	0.00021294	0.20488	-1.11149
44205115	chr22:44205115:C:A	4.1819e-25	1.40302	-1.05365	0.000337431	0.622756	-1.06775	0.000337946	0.623092	-1.06783
44205213	chr22:44205213:G:C	4.07612e-26	-1.97883	-2.96855e-10	9.60223e-05	-1.70178	-2.96855e-10	9.61437e-05	-1.70178	-2.96855e-10
44205359	chr22:44205359:T:C	8.46511e-26	-5.82626e-10	-1.24803	0.000151423	-5.82626e-10	-1.24628	0.0001516	-5.82626e-10	-1.24637
44205402	chr22:44205402:C:T	8.23185e-26	-5.82626e-10	-1.27597	0.00014687	-5.82626e-10	-1.27681	0.000147056	-5.82626e-10	-1.27681
44205619	chr22:44205619:C:G	1.1412e-25	0.0945364	-1.04385	0.000563988	1.07002	-1.00134	0.000565066	1.07061	-1.00129
44206121	chr22:44206121:G:T	2.25674e-26	-1.29354	-1.27651	1.99741e-05	-2.00479	-1.26713	1.99981e-05	-2.00472	-1.26726
44206292	chr22:44206292:T:C	1.36296e-26	-1.84131	-1.23301	1.91127e-05	-2.11348	-1.20252	1.91314e-05	-2.11353	-1.20276
44206382	chr22:44206382:C:T	8.37953e-26	-5.82626e-10	-1.25819	0.000151093	-5.82626e-10	-1.24846	0.000151272	-5.82626e-10	-1.24854
44206669	chr22:44206669:A:C	2.43125e-26	-1.26241	-1.23317	2.02532e-05	-1.99057	-1.26747	2.02827e-05	-1.99051	-1.26734
44206713	chr22:44206713:T:A	8.2286e-26	-5.82626e-10	-1.27636	0.000147274	-5.82626e-10	-1.27407	0.000147459	-5.82626e-10	-1.27407
44206778	chr22:44206778:T:G	8.40017e-26	-5.82626e-10	-1.25573	0.000150643	-5.82626e-10	-1.25144	0.000150841	-5.82626e-10	-1.25139
44207647	chr22:44207647:A:G	2.52855e-25	-0.15375	-2.96855e-10	0.00127488	0.884252	-2.96855e-10	0.00127683	0.884516	-2.96855e-10
44207702	chr22:44207702:G:A	2.25438e-26	-1.29551	-1.27559	1.98539e-05	-2.00761	-1.27035	1.98782e-05	-2.00755	-1.27045
44207804	chr22:44207804:T:C	2.53942e-26	-1.90749	-0.544558	0.000362753	0.119719	-0.492354	0.00036345	0.120142	-0.492122
44207990	chr22:44207990:T:C	2.56656e-26	-1.19053	-1.25088	2.10336e-05	-1.94573	-1.27451	2.10629e-05	-1.94566	-1.27444
44209350	chr22:44209350:G:A	3.81707e-26	-1.645	-0.399501	0.000143859	-0.979231	-0.318294	0.000143956	-0.979093	-0.319023
44209527	chr22:44209527:G:A	2.50784e-26	-1.98211	-0.48245	0.000322538	-0.0574421	-0.432695	0.000323163	-0.0570349	-0.432428
44209642	chr22:44209642:T:C	2.54778e-26	-1.17489	-1.27387	2.16618e-05	-1.93894	-1.25186	2.16867e-05	-1.93887	-1.25205
44209919	chr22:44209919:A:G	4.00097e-26	-1.0912	-0.906244	3.01061e-05	-1.8987	-0.962927	3.0157e-05	-1.89863	-0.962577
44210379	chr22:44210379:A:G	2.78116e-26	-1.13256	-1.22855	2.19572e-05	-1.91182	-1.26544	2.19895e-05	-1.91175	-1.26531
44210387	chr22:44210387:GTAATCTCAAGATCCTTAATTTAATTATATCTGCAAAAACTTTTTTCCATGATTATC:G	8.24428e-26	-5.82626e-10	-1.27446	0.000146873	-5.82626e-10	-1.27679	0.000147059	-5.82626e-10	-1.27679
44210471	chr22:44210471:A:G	1.28537e-26	-1.98633	-1.1466	1.75598e-05	-2.31034	-1.09041	1.75769e-05	-2.31029	-1.09074
44210544	chr22:44210544:T:TGGA	8.26894e-26	-5.82626e-10	-1.27147	0.000147024	-5.82626e-10	-1.27576	0.000147211	-5.82626e-10	-1.27575
44210884	chr22:44210884:A:G	8.36469e-26	-5.82626e-10	-1.25996	0.000147981	-5.82626e-10	-1.26927	0.000148171	-5.82626e-10	-1.26926
44210892	chr22:44210892:T:C	4.35577e-26	-0.637169	-1.27531	3.01598e-05	-1.59559	-1.26426	3.01974e-05	-1.5955	-1.26436
44210962	chr22:44210962:A:G	1.11988e-26	-2.04348	-1.22727	0.000117405	-0.271841	-1.22888	0.000117619	-0.271449	-1.22873
44211464	chr22:44211464:A:T	1.12364e-26	-2.06437	-1.20304	0.000113568	-0.329476	-1.20448	0.000113778	-0.329089	-1.20428
44211479	chr22:44211479:G:T	8.26791e-26	-5.82626e-10	-1.2716	0.000147016	-5.82626e-10	-1.27582	0.000147202	-5.82626e-10	-1.27581
44211556	chr22:44211556:A:G	2.52767e-26	-1.18754	-1.26914	2.14116e-05	-1.92601	-1.27641	2.14397e-05	-1.92594	-1.27644
44211634	chr22:44211634:A:C	1.26605e-26	-2.37541	-0.772673	3.09977e-05	-2.11796	-0.714485	3.10378e-05	-2.11787	-0.714548
44211850	chr22:44211850:G:A	8.46095e-26	-5.82626e-10	-1.24852	0.000152924	-5.82626e-10	-1.23642	0.000153102	-5.82626e-10	-1.23652
44211899	chr22:44211899:C:T	8.53453e-26	-5.82626e-10	-1.23986	0.000153462	-5.82626e-10	-1.23291	0.000153651	-5.82626e-10	-1.23294
44212577	chr22:44212577:A:C	1.42567e-25	0.523652	-1.2504	0.000305088	0.696315	-1.24207	0.000305584	0.696782	-1.24218
44212732	chr22:44212732:A:G	1.01773e-25	0.210465	-1.27429	0.000223448	0.41585	-1.27303	0.000223824	0.416298	-1.27306
44213152	chr22:44213152:A:G	1.61664e-26	-1.65758	-1.24605	6.56815e-05	-0.833664	-1.24788	6.57749e-05	-0.833554	-1.24783
44213279	chr22:44213279:A:G	1.86366e-26	-1.59701	-1.16443	1.89918e-05	-2.10333	-1.21902	1.90221e-05	-2.10322	-1.21879
44213560	chr22:44213560:A:G	1.7762e-25	0.468213	-0.975131	0.000392452	0.666613	-0.960556	0.000392986	0.667079	-0.960926
44214108	chr22:44214108:G:A	1.04776e-25	-5.82626e-10	-1.03474	0.000179524	-5.82626e-10	-1.07605	0.000179762	-5.82626e-10	-1.07599
44214232	chr22:44214232:T:C	1.42473e-26	-1.79711	-1.2329	1.65866e-05	-2.22704	-1.23072	1.66084e-05	-2.22696	-1.23075
44214328	chr22:44214328:A:G	1.05556e-25	-5.82626e-10	-1.02733	0.000180753	-5.82626e-10	-1.06923	0.000180992	-5.82626e-10	-1.06917
44214846	chr22:44214846:A:C	3.47239e-26	-1.58572	-0.55342	3.53639e-05	-2.10535	-0.595313	3.54211e-05	-2.10525	-0.595067
44215101	chr22:44215101:G:A	1.57759e-26	-1.78591	-1.14217	1.82932e-05	-2.22171	-1.13812	1.83169e-05	-2.22163	-1.13817
44215170	chr22:44215170:G:T	1.61711e-26	-1.75414	-1.1492	1.84726e-05	-2.20491	-1.14516	1.84966e-05	-2.20483	-1.14521
44215260	chr22:44215260:TA:T	9.05143e-26	-5.82626e-10	-1.18106	0.000168036	-5.82626e-10	-1.14218	0.000168207	-5.82626e-10	-1.14242
44215342	chr22:44215342:A:G	1.44699e-26	-1.80894	-1.20556	1.68763e-05	-2.23223	-1.20821	1.68985e-05	-2.23216	-1.20824
44215370	chr22:44215370:C:G	1.51616e-26	-1.81083	-1.15697	1.77958e-05	-2.23407	-1.15332	1.78189e-05	-2.23399	-1.15337
44215418	chr22:44215418:C:T	1.60284e-26	-1.77238	-1.13982	1.85326e-05	-2.2112	-1.13563	1.85567e-05	-2.21111	-1.13568
44215518	chr22:44215518:T:C	1.43089e-25	-5.82626e-10	-0.7231	0.000273361	-5.82626e-10	-0.655566	0.000273623	-5.82626e-10	-0.65587
44216028	chr22:44216028:C:T	1.60619e-26	-1.75471	-1.15541	1.83495e-05	-2.20527	-1.15148	1.83734e-05	-2.20519	-1.15153
44216049	chr22:44216049:G:A	1.59293e-26	-1.74508	-1.17332	1.81109e-05	-2.20055	-1.1693	1.81345e-05	-2.20046	-1.16934
44216104	chr22:44216104:G:A	8.2984e-26	-5.82626e-10	-1.26792	0.00014761	-5.82626e-10	-1.27179	0.000147799	-5.82626e-10	-1.27177
44216219	chr22:44216219:T:C	1.18059e-26	-2.33449	-0.883478	2.08252e-05	-2.37357	-0.85662	2.0848e-05	-2.37357	-0.856792
44216539	chr22:44216539:T:A	8.94462e-26	-5.82626e-10	-1.19293	0.000165822	-5.82626e-10	-1.15544	0.000165992	-5.82626e-10	-1.15568
44216756	chr22:44216756:G:A	8.98253e-26	-5.82626e-10	-1.1887	0.00016366	-5.82626e-10	-1.16857	0.00016385	-5.82626e-10	-1.16867
44216775	chr22:44216775:G:C	3.97427e-26	-0.887831	-1.11631	0.000273319	0.451493	-1.10721	0.000273888	0.452155	-1.10706
44216881	chr22:44216881:T:C	8.05773e-26	-0.0319806	-1.26537	0.000173294	0.149857	-1.26122	0.000173575	0.150282	-1.26129
44216882	chr22:44216882:G:A	1.32088e-25	0.473724	-1.27682	0.000286869	0.668028	-1.27536	0.000287359	0.668495	-1.27538
44216937	chr22:44216937:G:A	9.85254e-26	0.045204	-1.14145	0.000215443	0.226615	-1.12028	0.000215762	0.227047	-1.12049
44217223	chr22:44217223:C:T	1.28101e-26	-2.10887	-1.02746	0.000132375	-0.352379	-1.02834	0.000132623	-0.351994	-1.02812
44217400	chr22:44217400:T:C	8.35033e-26	-0.148351	-1.11333	0.00018181	0.0265143	-1.08991	0.000182071	0.0269288	-1.09015
44217508	chr22:44217508:A:G	8.25191e-26	-5.82626e-10	-1.27354	0.000148693	-5.82626e-10	-1.26447	0.000148878	-5.82626e-10	-1.2645
44217630	chr22:44217630:C:T	2.62919e-26	-2.26309	-0.154213	4.73357e-05	-2.35103	-0.0580602	4.73921e-05	-2.35101	-0.0581567
44217642	chr22:44217642:C:T	9.17651e-26	-0.061892	-1.10544	0.000200784	0.11682	-1.08095	0.000201073	0.117242	-1.0812
44217983	chr22:44217983:T:C	1.47052e-26	-2.00952	-0.988847	0.000179148	-0.0942408	-0.983906	0.000179488	-0.0938312	-0.98368
44218182	chr22:44218182:G:T	1.6753e-26	-2.28445	-0.583534	2.88513e-05	-2.34118	-0.563027	2.88929e-05	-2.34115	-0.562879
44218203	chr22:44218203:A:G	8.22483e-26	-5.82626e-10	-1.27682	0.000147461	-5.82626e-10	-1.2728	0.000147643	-5.82626e-10	-1.27282
44218433	chr22:44218433:C:A	1.24818e-26	-2.34567	-0.816628	2.59394e-05	-2.26518	-0.745415	2.59719e-05	-2.26513	-0.745476
44218434	chr22:44218434:C:T	1.27337e-26	-2.3332	-0.809112	2.56223e-05	-2.28567	-0.737228	2.56544e-05	-2.28562	-0.73729
44218437	chr22:44218437:C:G	1.37233e-25	-5.82626e-10	-0.764883	0.000258818	-5.82626e-10	-0.710233	0.00025912	-5.82626e-10	-0.71033
44218473	chr22:44218473:C:T	7.80659e-27	-2.35482	-1.27678	1.55088e-05	-2.24904	-1.27591	1.55294e-05	-2.24898	-1.27591
44218576	chr22:44218576:G:A	1.14955e-25	-5.82626e-10	-0.942026	0.00021878	-5.82626e-10	-0.878291	0.00021898	-5.82626e-10	-0.878642
44218690	chr22:44218690:C:T	9.82243e-26	-5.82626e-10	-1.09931	0.000185169	-5.82626e-10	-1.04509	0.000185364	-5.82626e-10	-1.0453
44219039	chr22:44219039:C:T	9.31329e-26	-5.82626e-10	-1.15254	0.000168918	-5.82626e-10	-1.13695	0.000169131	-5.82626e-10	-1.13695
44219135	chr22:44219135:G:A	9.0288e-26	-5.82626e-10	-1.18356	0.000163387	-5.82626e-10	-1.17024	0.000163593	-5.82626e-10	-1.17024
44219246	chr22:44219246:G:T	9.24212e-26	-5.82626e-10	-1.16021	0.000167063	-5.82626e-10	-1.14799	0.000167272	-5.82626e-10	-1.148
44219274	chr22:44219274:G:A	9.12583e-26	-5.82626e-10	-1.17287	0.000166315	-5.82626e-10	-1.15248	0.000166515	-5.82626e-10	-1.15254
44219338	chr22:44219338:C:T	1.4359e-26	-1.99455	-1.02764	1.93471e-05	-2.31615	-0.987662	1.93663e-05	-2.31614	-0.987949
44219366	chr22:44219366:G:A	1.0043e-25	-5.82626e-10	-1.0771	0.000188324	-5.82626e-10	-1.02819	0.000188537	-5.82626e-10	-1.02832
44219378	chr22:44219378:G:A	9.96883e-26	-5.82626e-10	-1.08452	0.000180903	-5.82626e-10	-1.0684	0.000181156	-5.82626e-10	-1.06826
44219553	chr22:44219553:A:G	9.96227e-26	0.167597	-1.25277	0.000237682	0.448525	-1.24395	0.000238074	0.448982	-1.24402
44219832	chr22:44219832:C:G	1.64897e-25	-5.82626e-10	-0.581244	0.000298509	-5.82626e-10	-0.567557	0.000298828	-5.82626e-10	-0.567754
44219960	chr22:44219960:T:C	1.01459e-25	-5.82626e-10	-1.06691	0.000185184	-5.82626e-10	-1.04501	0.000185415	-5.82626e-10	-1.04502
44220289	chr22:44220289:G:A	4.85366e-26	-1.80425	-2.96855e-10	0.000110545	-1.56093	-2.96855e-10	0.000110685	-1.56093	-2.96855e-10
44220315	chr22:44220315:A:G	5.60543e-26	-1.31531	-0.34493	0.000410734	0.0217793	-0.270191	0.000411441	0.0223756	-0.270331
44220338	chr22:44220338:C:G	6.02808e-26	-1.30572	-0.281836	0.000448821	0.0382944	-0.198028	0.000449583	0.0388927	-0.198193
44220441	chr22:44220441:G:A	3.04049e-25	-5.82626e-10	0.0306234	0.000535485	-5.82626e-10	0.0168153	0.000536114	-5.82626e-10	0.0167256
44220495	chr22:44220495:G:A	4.67397e-25	-5.82626e-10	0.460614	0.000895814	-5.82626e-10	0.531375	0.00089697	-5.82626e-10	0.531402
44220575	chr22:44220575:G:A	1.18333e-25	-5.82626e-10	-0.913061	0.000225786	-5.82626e-10	-0.846768	0.000226032	-5.82626e-10	-0.846943
44220985	chr22:44220985:A:G	8.4003e-26	-5.82626e-10	-1.25571	0.000148968	-5.82626e-10	-1.26263	0.000149163	-5.82626e-10	-1.26258
44221377	chr22:44221377:G:A	1.02653e-26	-2.14505	-1.21275	1.42321e-05	-2.36292	-1.24794	1.42525e-05	-2.3629	-1.24779
44221392	chr22:44221392:G:A	8.31365e-26	-5.82626e-10	-1.26608	0.000147863	-5.82626e-10	-1.27007	0.000148049	-5.82626e-10	-1.27008
44221474	chr22:44221474:GT:G	2.91898e-26	-1.98797	-0.324779	0.000563158	0.398835	-0.331633	0.000564315	0.399303	-0.331311
44221522	chr22:44221522:G:A	2.93807e-26	-1.37023	-0.936001	0.000189364	-0.0796178	-0.943067	0.000189769	-0.0790256	-0.942789
44221645	chr22:44221645:C:T	3.09139e-26	-1.35826	-0.897099	0.000198794	-0.0667944	-0.907296	0.000199222	-0.0662005	-0.907001
44221673	chr22:44221673:C:T	9.68524e-26	-5.82626e-10	-1.11338	0.000169762	-5.82626e-10	-1.13196	0.000169986	-5.82626e-10	-1.1319
44221682	chr22:44221682:A:G	1.07627e-26	-2.11123	-1.19924	1.44886e-05	-2.35419	-1.2388	1.45099e-05	-2.35416	-1.23863
44221763	chr22:44221763:T:C	3.28429e-26	-1.33494	-0.859887	0.000208758	-0.0443933	-0.880788	0.000209205	-0.0437969	-0.880508
44221776	chr22:44221776:A:C	8.85262e-26	-5.82626e-10	-1.20327	0.000162962	-5.82626e-10	-1.17284	0.000163155	-5.82626e-10	-1.17292
44221809	chr22:44221809:T:C	3.50898e-26	-1.23052	-0.898132	0.000236708	0.112999	-0.912531	0.000237199	0.113615	-0.912338
44221854	chr22:44221854:C:T	1.65844e-25	-5.82626e-10	-0.575519	0.00030882	-5.82626e-10	-0.533598	0.000309206	-5.82626e-10	-0.533611
44221916	chr22:44221916:T:C	3.34697e-26	-1.23535	-0.940579	0.000227752	0.111541	-0.949639	0.000228243	0.112157	-0.949367
44221984	chr22:44221984:A:G	3.19678e-26	-1.3236	-0.89824	0.00020875	-0.0153423	-0.909876	0.0002092	-0.0147415	-0.909586
44222284	chr22:44222284:CAG:C	3.32144e-26	-1.35498	-0.828597	0.000212883	-0.0538005	-0.851814	0.000213343	-0.0532049	-0.851513
44222482	chr22:44222482:C:T	2.05399e-26	-2.26314	-0.401054	3.49148e-05	-2.34433	-0.369119	3.49625e-05	-2.3443	-0.36904
44222502	chr22:44222502:G:A	1.2563e-26	-2.09916	-1.05665	1.66048e-05	-2.35427	-1.1024	1.66311e-05	-2.35424	-1.10211
44222726	chr22:44222726:A:G	3.11606e-26	-1.33795	-0.909465	0.000202753	-0.032335	-0.922032	0.000203188	-0.0317361	-0.921753
44222824	chr22:44222824:C:T	2.96936e-26	-1.40292	-0.89271	0.000186792	-0.130263	-0.9061	0.000187191	-0.129677	-0.905815
44222955	chr22:44222955:G:A	1.15544e-26	-2.23904	-1.00045	1.71405e-05	-2.37639	-1.04853	1.71676e-05	-2.37638	-1.04821
44223074	chr22:44223074:T:TTG	5.98262e-26	-0.713291	-0.88183	0.00065653	1.11788	-0.89727	0.000658029	1.1186	-0.896972
44223084	chr22:44223084:TTTG:T	3.2916e-26	-1.29557	-0.897034	0.000220806	0.041154	-0.910229	0.000221281	0.0417623	-0.909947
44223091	chr22:44223091:G:GT	3.11712e-26	-1.35059	-0.896481	0.000202768	-0.0451149	-0.909179	0.000203203	-0.0445176	-0.908897
44223199	chr22:44223199:G:T	9.18662e-27	-2.3189	-1.14992	1.58113e-05	-2.34223	-1.1634	1.58341e-05	-2.34222	-1.16323
44223206	chr22:44223206:A:G	4.82389e-25	-5.82626e-10	0.492185	0.000928811	-5.82626e-10	0.567547	0.000929989	-5.82626e-10	0.567553
44223455	chr22:44223455:T:G	3.02724e-26	-1.44672	-0.829613	0.000185882	-0.195821	-0.845425	0.000186281	-0.195243	-0.84512
44223697	chr22:44223697:G:C	2.97331e-26	-1.43875	-0.855556	0.000183183	-0.183493	-0.872376	0.000183576	-0.182914	-0.872076
44223711	chr22:44223711:C:T	2.99458e-26	-1.4307	-0.856475	0.000185879	-0.167836	-0.873425	0.000186278	-0.167254	-0.873124
44223820	chr22:44223820:A:G	3.10226e-26	-1.39172	-0.86013	0.000195441	-0.114315	-0.876784	0.000195862	-0.113726	-0.876485
44223906	chr22:44223906:G:A	2.75727e-26	-1.47196	-0.89778	0.000167502	-0.231434	-0.913931	0.000167857	-0.23086	-0.913648
44224704	chr22:44224704:G:A	2.52342e-26	-1.58087	-0.877497	0.000142395	-0.407533	-0.90022	0.000142692	-0.406984	-0.899947
44224865	chr22:44224865:A:G	1.71911e-26	-1.90423	-0.937938	0.000317875	0.481923	-0.986624	0.000318566	0.482394	-0.986186
44224939	chr22:44224939:T:G	1.9353e-26	-2.37089	-0.352832	3.64136e-05	-2.37539	-0.296023	3.64508e-05	-2.37539	-0.296266
44225177	chr22:44225177:G:A	8.28983e-26	-2.20484	0.935885	0.000252895	-1.79088	1.05749	0.000252956	-1.79079	1.05638
44225449	chr22:44225449:C:T	8.23543e-26	-5.82626e-10	-1.27553	0.00014714	-5.82626e-10	-1.27497	0.000147326	-5.82626e-10	-1.27498
44225693	chr22:44225693:C:T	8.37562e-26	-5.82626e-10	-1.25866	0.000148262	-5.82626e-10	-1.26738	0.000148448	-5.82626e-10	-1.26738
44225710	chr22:44225710:G:C	3.05038e-25	-5.82626e-10	0.0338715	0.000572863	-5.82626e-10	0.0842883	0.000573615	-5.82626e-10	0.0843378
44225826	chr22:44225826:G:C	4.13194e-25	-5.82626e-10	0.337351	0.000775362	-5.82626e-10	0.386972	0.00077639	-5.82626e-10	0.387034
44226432	chr22:44226432:T:C	3.45057e-25	-5.82626e-10	0.157143	0.00064639	-5.82626e-10	0.205045	0.000647244	-5.82626e-10	0.205103
44226598	chr22:44226598:A:G	8.28243e-26	-5.82626e-10	-1.26984	0.000147065	-5.82626e-10	-1.27548	0.000147253	-5.82626e-10	-1.27547
44226628	chr22:44226628:C:T	8.26453e-26	-5.82626e-10	-1.27201	0.000147566	-5.82626e-10	-1.27208	0.00014775	-5.82626e-10	-1.2721
44227106	chr22:44227106:T:C	2.25896e-26	-1.92767	-0.641411	0.000373567	0.319699	-0.66296	0.000374403	0.320144	-0.662433
44227629	chr22:44227629:C:T	1.12819e-26	-2.04784	-1.21552	1.59847e-05	-2.30743	-1.1873	1.60032e-05	-2.30737	-1.18746
44227638	chr22:44227638:G:A	3.42315e-25	-5.82626e-10	0.149166	0.000641783	-5.82626e-10	0.197893	0.000642631	-5.82626e-10	0.19795
44227944	chr22:44227944:T:C	2.11569e-26	-1.78181	-0.852789	0.000453522	0.697889	-0.847204	0.00045438	0.698365	-0.847051
44227961	chr22:44227961:AC:A	2.02014e-25	-5.82626e-10	-0.378231	0.000361189	-5.82626e-10	-0.376958	0.000361616	-5.82626e-10	-0.377037
44227983	chr22:44227983:G:A	1.3463e-26	-2.17333	-0.913293	0.000127571	-0.510471	-0.907213	0.000127794	-0.510108	-0.907095
44227991	chr22:44227991:C:T	1.12828e-26	-2.04378	-1.21951	1.59308e-05	-2.30605	-1.19205	1.59493e-05	-2.30599	-1.19221
44228125	chr22:44228125:CAG:C	2.60097e-26	-1.49226	-0.935839	0.000144473	-0.340939	-0.952327	0.000144771	-0.340388	-0.952079
44228181	chr22:44228181:G:A	1.92017e-25	-5.82626e-10	-0.428981	0.000334403	-5.82626e-10	-0.45401	0.000334867	-5.82626e-10	-0.453886
44228367	chr22:44228367:G:A	1.95798e-26	-1.91961	-0.792459	2.35666e-05	-2.25668	-0.849843	2.36068e-05	-2.25661	-0.84948
44228401	chr22:44228401:T:G	8.29974e-26	-5.82626e-10	-1.26776	0.00014966	-5.82626e-10	-1.25799	0.000149842	-5.82626e-10	-1.25804
44228805	chr22:44228805:C:G	1.15089e-26	-2.03848	-1.20496	1.6242e-05	-2.30328	-1.17548	1.62606e-05	-2.30322	-1.17565
44228854	chr22:44228854:T:C	1.14937e-26	-2.00434	-1.24042	1.58235e-05	-2.28644	-1.21842	1.58425e-05	-2.28638	-1.21854
44229065	chr22:44229065:ATTAAG:A	1.45915e-25	-5.82626e-10	-0.703541	0.00026029	-5.82626e-10	-0.704562	0.000260596	-5.82626e-10	-0.704647
44229338	chr22:44229338:C:T	1.36094e-26	-1.97226	-1.10355	1.80603e-05	-2.27522	-1.09742	1.80824e-05	-2.27516	-1.09752
44229463	chr22:44229463:C:T	2.32996e-25	-5.82626e-10	-0.235542	0.00041492	-5.82626e-10	-0.238273	0.00041541	-5.82626e-10	-0.238355
44229473	chr22:44229473:T:C	8.78587e-26	-5.82626e-10	-1.21084	0.000153737	-5.82626e-10	-1.23111	0.000153935	-5.82626e-10	-1.23109
44229539	chr22:44229539:T:G	1.15593e-26	-2.00219	-1.23688	1.59035e-05	-2.2858	-1.21402	1.59225e-05	-2.28574	-1.21415
44229586	chr22:44229586:G:A	1.1522e-26	-1.99406	-1.24825	1.57538e-05	-2.28128	-1.228	1.57728e-05	-2.28121	-1.22812
44229618	chr22:44229618:T:C	1.11145e-26	-2.09471	-1.1836	0.000115261	-0.325528	-1.19363	0.000115472	-0.325149	-1.19344
44229722	chr22:44229722:T:C	1.6188e-25	-5.82626e-10	-0.599708	0.000310421	-5.82626e-10	-0.528428	0.000310736	-5.82626e-10	-0.528677
44229828	chr22:44229828:A:T	2.46233e-26	-1.50675	-0.976124	0.0001357	-0.365052	-0.990861	0.000135978	-0.364504	-0.990624
44229858	chr22:44229858:C:T	8.77643e-26	-5.82626e-10	-1.21191	0.000161573	-5.82626e-10	-1.1814	0.000161767	-5.82626e-10	-1.18146
44229912	chr22:44229912:T:C	1.11711e-24	1.33193	-2.96855e-10	0.00577773	2.39541	-2.96855e-10	0.0057877	2.39587	-2.96855e-10
44229920	chr22:44229920:G:A	1.86603e-26	-2.37276	-0.387408	3.61685e-05	-2.37624	-0.301935	3.6203e-05	-2.37624	-0.302244
44230277	chr22:44230277:A:G	1.78468e-25	-5.82626e-10	-0.502158	0.000307935	-5.82626e-10	-0.536468	0.000308361	-5.82626e-10	-0.536348
44230284	chr22:44230284:A:G	1.08015e-26	-2.10414	-1.20274	0.000110716	-0.347264	-1.21212	0.000110916	-0.346887	-1.21196
44230422	chr22:44230422:C:A	1.15934e-26	-2.01125	-1.22488	1.60852e-05	-2.28927	-1.19919	1.61041e-05	-2.28921	-1.19934
44230431	chr22:44230431:G:A	1.12716e-26	-2.03154	-1.23274	1.57667e-05	-2.30013	-1.20833	1.57853e-05	-2.30007	-1.20847
44230438	chr22:44230438:C:T	8.99514e-26	-5.82626e-10	-1.1873	0.000157409	-5.82626e-10	-1.20751	0.000157607	-5.82626e-10	-1.20752
44230451	chr22:44230451:T:C	1.13782e-26	-2.03507	-1.2198	1.59942e-05	-2.30119	-1.19294	1.60129e-05	-2.30114	-1.19309
44230462	chr22:44230462:G:A	8.98974e-26	-5.82626e-10	-1.1879	0.000158337	-5.82626e-10	-1.20163	0.000158544	-5.82626e-10	-1.20159
44230522	chr22:44230522:T:C	1.16039e-25	-5.82626e-10	-0.93264	0.000206902	-5.82626e-10	-0.934113	0.000207151	-5.82626e-10	-0.934173
44230731	chr22:44230731:TTTTTTTTTTC:T	9.04491e-27	-2.22847	-1.25589	1.53301e-05	-2.29794	-1.2386	1.53487e-05	-2.29788	-1.23871
44230816	chr22:44230816:G:A	1.48015e-26	-1.71868	-1.27315	1.77423e-05	-2.12639	-1.26402	1.77655e-05	-2.12628	-1.26408
44231036	chr22:44231036:T:G	1.48952e-25	-5.82626e-10	-0.682938	0.000271751	-5.82626e-10	-0.661472	0.000272071	-5.82626e-10	-0.661556
44231555	chr22:44231555:G:A	1.54063e-25	-0.649202	-2.96855e-10	0.000682807	0.259854	-2.96855e-10	0.000683829	0.260087	-2.96855e-10
44231671	chr22:44231671:T:C	3.26957e-26	-1.59855	-0.600771	3.4395e-05	-2.05759	-0.670857	3.4458e-05	-2.05746	-0.670415
44231719	chr22:44231719:G:A	2.73138e-26	-1.12648	-1.25269	0.000150214	-0.00336581	-1.25093	0.000150481	-0.00278137	-1.251
44231918	chr22:44231918:C:T	8.58206e-26	-5.82626e-10	-1.23431	0.000152	-5.82626e-10	-1.24248	0.000152199	-5.82626e-10	-1.24243
44231939	chr22:44231939:C:T	2.95078e-25	-5.82626e-10	0.000674467	0.000551493	-5.82626e-10	0.0462715	0.000552221	-5.82626e-10	0.0463272
44231951	chr22:44231951:T:G	8.29279e-26	-5.82626e-10	-1.26859	0.000147393	-5.82626e-10	-1.27325	0.000147582	-5.82626e-10	-1.27324
44231953	chr22:44231953:T:A	8.36346e-26	-5.82626e-10	-1.26011	0.000151235	-5.82626e-10	-1.24752	0.000151417	-5.82626e-10	-1.24758
44231965	chr22:44231965:G:A	2.54399e-25	-0.14766	-2.96855e-10	0.000269728	-0.668943	-2.96855e-10	0.000270084	-0.668889	-2.96855e-10
44232051	chr22:44232051:T:C	2.28412e-25	-5.82626e-10	-0.255413	0.000406525	-5.82626e-10	-0.258712	0.000407008	-5.82626e-10	-0.258788
44232072	chr22:44232072:T:C	9.08149e-26	-5.82626e-10	-1.17774	0.00016337	-5.82626e-10	-1.17034	0.000163581	-5.82626e-10	-1.17032
44232188	chr22:44232188:G:A	2.50229e-26	-2.18663	-0.28014	0.000216545	-0.583483	-0.305076	0.00021703	-0.583127	-0.304457
44232456	chr22:44232456:T:G	7.56459e-26	-1.8987	0.538195	0.000877877	-0.0258462	0.536995	0.000879975	-0.0254552	0.537728
44232645	chr22:44232645:T:C	8.67606e-26	-5.82626e-10	-1.22341	0.000156606	-5.82626e-10	-1.21262	0.000156798	-5.82626e-10	-1.21267
44232646	chr22:44232646:C:T	1.79864e-26	-1.9806	-0.816348	2.22906e-05	-2.29361	-0.868579	2.23257e-05	-2.29355	-0.868333
44232673	chr22:44232673:A:G	8.84111e-26	-5.82626e-10	-1.20457	0.000159024	-5.82626e-10	-1.1973	0.000159228	-5.82626e-10	-1.19729
44233054	chr22:44233054:A:C	2.34104e-25	-5.82626e-10	-0.230802	0.000417093	-5.82626e-10	-0.233048	0.000417587	-5.82626e-10	-0.233127
44233092	chr22:44233092:T:C	9.49878e-26	-5.82626e-10	-1.13282	0.000179293	-5.82626e-10	-1.07734	0.000179451	-5.82626e-10	-1.07772
44233352	chr22:44233352:G:A	2.5346e-25	-5.82626e-10	-0.15136	0.000474675	-5.82626e-10	-0.103728	0.000475297	-5.82626e-10	-0.103682
44233507	chr22:44233507:G:A	8.43584e-26	-5.82626e-10	-1.25149	0.000150546	-5.82626e-10	-1.25209	0.00015073	-5.82626e-10	-1.25213
44233799	chr22:44233799:T:A	1.4546e-26	-1.76639	-1.24286	1.75753e-05	-2.17642	-1.22344	1.7597e-05	-2.17632	-1.22357
44233929	chr22:44233929:A:G	2.0522e-26	-1.64135	-1.02372	2.44306e-05	-2.10275	-0.967773	2.44567e-05	-2.10263	-0.968088
44234023	chr22:44234023:G:A	1.11163e-25	-5.82626e-10	-0.97557	0.000201675	-5.82626e-10	-0.9597	0.000201926	-5.82626e-10	-0.959717
44234029	chr22:44234029:T:C	9.7525e-26	-5.82626e-10	-1.10646	0.000175593	-5.82626e-10	-1.09819	0.000175793	-5.82626e-10	-1.09831
44234034	chr22:44234034:C:T	1.4846e-26	-1.71404	-1.2748	1.73123e-05	-2.14656	-1.26838	1.73352e-05	-2.14645	-1.26843
44234118	chr22:44234118:A:G	1.64547e-26	-2.35899	-0.52696	3.14528e-05	-2.36911	-0.448761	3.14837e-05	-2.36911	-0.449042
44234580	chr22:44234580:G:A	3.11301e-26	-2.24839	-2.96855e-10	5.12957e-05	-2.32875	-2.96855e-10	5.13612e-05	-2.32874	-2.96855e-10
44234797	chr22:44234797:C:T	1.48007e-26	-1.76806	-1.22384	1.80122e-05	-2.17534	-1.19997	1.80339e-05	-2.17524	-1.20013
44235000	chr22:44235000:TTC:T	3.33994e-24	2.86071	-0.433573	0.00165132	1.59607	-0.453098	0.00165424	1.59603	-0.452554
44235212	chr22:44235212:A:G	8.2731e-26	-5.82626e-10	-1.27097	0.000149296	-5.82626e-10	-1.26043	0.000149481	-5.82626e-10	-1.26045
44236042	chr22:44236042:T:A	1.46051e-26	-1.75705	-1.24815	1.75799e-05	-2.16941	-1.23019	1.76017e-05	-2.16931	-1.23032
44236609	chr22:44236609:G:T	1.9465e-26	-2.36731	-0.35064	3.74032e-05	-2.37354	-0.27106	3.744e-05	-2.37354	-0.27134
44236790	chr22:44236790:CA:C	9.78753e-26	-5.82626e-10	-1.10287	0.000180299	-5.82626e-10	-1.07174	0.000180505	-5.82626e-10	-1.07186
44237017	chr22:44237017:C:T	4.16453e-26	-1.95738	-2.96855e-10	9.37794e-05	-1.72541	-2.96855e-10	9.38975e-05	-1.72542	-2.96855e-10
44237065	chr22:44237065:C:T	1.87916e-25	-5.82626e-10	-0.450569	0.000340751	-5.82626e-10	-0.435206	0.000341136	-5.82626e-10	-0.435339
44237564	chr22:44237564:C:T	8.23597e-26	-5.82626e-10	-1.27547	0.00014752	-5.82626e-10	-1.2724	0.000147706	-5.82626e-10	-1.2724
44237660	chr22:44237660:A:G	8.44421e-26	-5.82626e-10	-1.2505	0.000154624	-5.82626e-10	-1.22536	0.00015479	-5.82626e-10	-1.22555
44237690	chr22:44237690:T:G	8.67456e-26	-5.82626e-10	-1.22359	0.000154326	-5.82626e-10	-1.22729	0.000154524	-5.82626e-10	-1.22727
44237739	chr22:44237739:T:C	2.90042e-26	-2.31913	-2.96855e-10	5.70326e-05	-2.22273	-2.96855e-10	5.71059e-05	-2.22271	-2.96855e-10
44238258	chr22:44238258:G:A	1.7389e-26	-2.36186	-0.468873	3.33331e-05	-2.37053	-0.389272	3.33657e-05	-2.37053	-0.38956
44238331	chr22:44238331:G:T	1.30859e-26	-1.90955	-1.20548	1.70671e-05	-2.25077	-1.17843	1.70869e-05	-2.25069	-1.17862
44238417	chr22:44238417:C:G	2.86839e-25	-5.82626e-10	-0.0276454	0.000532745	-5.82626e-10	0.0116847	0.000533441	-5.82626e-10	0.0117283
44238628	chr22:44238628:G:A	1.08678e-25	-5.82626e-10	-0.998172	0.000198683	-5.82626e-10	-0.974647	0.000198915	-5.82626e-10	-0.974743
44238739	chr22:44238739:G:A	1.44345e-26	-1.8027	-1.21425	1.81973e-05	-2.18112	-1.18396	1.82192e-05	-2.18103	-1.18412
44238856	chr22:44238856:T:C	8.48692e-26	-5.82626e-10	-1.24545	0.000154108	-5.82626e-10	-1.22871	0.000154291	-5.82626e-10	-1.22878
44239042	chr22:44239042:C:G	1.191e-25	-5.82626e-10	-0.9066	0.000215196	-5.82626e-10	-0.89481	0.000215429	-5.82626e-10	-0.894989
44239406	chr22:44239406:A:G	1.31693e-26	-1.86753	-1.24115	1.66999e-05	-2.22949	-1.22147	1.67201e-05	-2.2294	-1.22161
44239949	chr22:44239949:T:A	1.24414e-26	-1.93008	-1.23546	1.62687e-05	-2.26286	-1.21425	1.62881e-05	-2.26279	-1.2144
44240061	chr22:44240061:C:T	8.40685e-26	-5.82626e-10	-1.25493	0.000153629	-5.82626e-10	-1.23182	0.000153796	-5.82626e-10	-1.232
44240414	chr22:44240414:A:G	9.32649e-26	-5.82626e-10	-1.15112	0.000173263	-5.82626e-10	-1.11155	0.000173467	-5.82626e-10	-1.11163
44240761	chr22:44240761:C:T	3.84981e-25	-5.82626e-10	0.266629	0.000713138	-5.82626e-10	0.303317	0.000714076	-5.82626e-10	0.303369
44240888	chr22:44240888:G:A	1.33043e-26	-1.85669	-1.24179	1.67919e-05	-2.22301	-1.22245	1.68123e-05	-2.22292	-1.22259
44240968	chr22:44240968:A:G	8.34388e-26	-5.82626e-10	-1.26245	0.000151938	-5.82626e-10	-1.24289	0.000152107	-5.82626e-10	-1.24304
44241073	chr22:44241073:T:C	1.30869e-26	-1.87038	-1.24457	1.6603e-05	-2.23062	-1.22616	1.66233e-05	-2.23053	-1.22629
44241541	chr22:44241541:G:A	1.60925e-26	-1.84721	-1.061	2.08676e-05	-2.21354	-1.01462	2.08893e-05	-2.21345	-1.01494
44241550	chr22:44241550:G:A	3.62968e-25	-5.82626e-10	0.207748	0.000677911	-5.82626e-10	0.252659	0.000678782	-5.82626e-10	0.25268
44241593	chr22:44241593:C:G	1.69128e-26	-1.90135	-0.957149	2.43951e-05	-2.1905	-0.88147	2.44118e-05	-2.19054	-0.882012
44241804	chr22:44241804:A:G	1.77872e-26	-2.37154	-0.436542	3.43062e-05	-2.37551	-0.355519	3.43394e-05	-2.37551	-0.355814
44241947	chr22:44241947:C:T	1.19178e-25	-5.82626e-10	-0.90595	0.000215186	-5.82626e-10	-0.894855	0.00021542	-5.82626e-10	-0.89503
44242070	chr22:44242070:G:C	5.25329e-26	-2.37203	0.646908	0.000102515	-2.37599	0.739648	0.000102603	-2.37599	0.739238
44242113	chr22:44242113:G:A	1.46751e-26	-1.78113	-1.21929	1.83903e-05	-2.16364	-1.19089	1.84125e-05	-2.16354	-1.19105
44242618	chr22:44242618:G:A	8.71692e-26	-5.82626e-10	-1.21871	0.000160109	-5.82626e-10	-1.1905	0.000160302	-5.82626e-10	-1.19056
44242821	chr22:44242821:G:A	1.59072e-26	-1.85763	-1.06216	2.06657e-05	-2.2236	-1.01428	2.06871e-05	-2.22351	-1.0146
44242892	chr22:44242892:C:T	1.54869e-25	-5.82626e-10	-0.643984	0.000282459	-5.82626e-10	-0.622823	0.000282795	-5.82626e-10	-0.622898
44243011	chr22:44243011:C:T	9.01323e-27	-2.31239	-1.17548	1.55583e-05	-2.33739	-1.18437	1.55778e-05	-2.33739	-1.18439
44243100	chr22:44243100:G:A	9.0741e-27	-2.31913	-1.16201	1.56779e-05	-2.3426	-1.17151	1.56975e-05	-2.34259	-1.17153
44243151	chr22:44243151:CTG:C	1.01156e-25	-5.82626e-10	-1.0699	0.000176508	-5.82626e-10	-1.09299	0.000176743	-5.82626e-10	-1.09292
44243662	chr22:44243662:A:G	1.09542e-25	-5.82626e-10	-0.990258	0.000204601	-5.82626e-10	-0.945298	0.000204819	-5.82626e-10	-0.945491
44244003	chr22:44244003:C:T	2.88953e-25	-5.82626e-10	-0.0203007	0.000533218	-5.82626e-10	0.0125733	0.000533801	-5.82626e-10	0.0124021
44244020	chr22:44244020:C:T	1.3792e-26	-1.80055	-1.26193	1.74826e-05	-2.15006	-1.25509	1.75058e-05	-2.14995	-1.25514
44244026	chr22:44244026:C:T	1.15085e-25	-5.82626e-10	-0.940892	0.000220092	-5.82626e-10	-0.872311	0.000220338	-5.82626e-10	-0.872458
44244180	chr22:44244180:T:C	1.88116e-25	-5.82626e-10	-0.449505	0.00032582	-5.82626e-10	-0.480013	0.000326214	-5.82626e-10	-0.480067
44244586	chr22:44244586:G:A	1.15207e-26	-2.11454	-1.12788	1.93324e-05	-2.18247	-1.1221	1.93569e-05	-2.18247	-1.1221
44244650	chr22:44244650:G:C	8.417e-26	-5.82626e-10	-1.25373	0.000151192	-5.82626e-10	-1.24781	0.000151381	-5.82626e-10	-1.24782
44245435	chr22:44245435:T:C	3.83294e-26	-1.24018	-0.800167	4.53588e-05	-1.64667	-0.805086	4.54393e-05	-1.64643	-0.804809
44245744	chr22:44245744:A:G	1.66527e-26	-1.61617	-1.25782	9.70683e-05	-0.426653	-1.26429	9.72184e-05	-0.426421	-1.26424
44246675	chr22:44246675:ACT:A	1.86944e-25	-5.82626e-10	-0.455756	0.000346738	-5.82626e-10	-0.417788	0.000347085	-5.82626e-10	-0.41805
44246974	chr22:44246974:T:C	1.76133e-25	-5.82626e-10	-0.515324	0.000295338	-5.82626e-10	-0.578236	0.000295737	-5.82626e-10	-0.57815
44247088	chr22:44247088:GCTGT:G	8.32915e-26	-5.82626e-10	-1.26422	0.000149714	-5.82626e-10	-1.25763	0.000149899	-5.82626e-10	-1.25766
44247089	chr22:44247089:C:G	9.74046e-26	-5.82626e-10	-1.10769	0.000172054	-5.82626e-10	-1.11855	0.000172285	-5.82626e-10	-1.11847
44247281	chr22:44247281:T:C	5.05267e-26	-1.34042	-0.42364	7.90538e-05	-1.54449	-0.351737	7.91022e-05	-1.54455	-0.352327
44247449	chr22:44247449:G:A	1.71656e-26	-2.12845	-0.71521	3.19789e-05	-2.178	-0.62328	3.20074e-05	-2.178	-0.623655
44247865	chr22:44247865:C:T	2.95981e-26	-2.29886	-2.96855e-10	5.47221e-05	-2.26409	-2.96855e-10	5.47932e-05	-2.26405	-2.96855e-10
44247959	chr22:44247959:T:C	8.74751e-26	-5.82626e-10	-1.21521	0.000156637	-5.82626e-10	-1.21243	0.000156831	-5.82626e-10	-1.21245
44247991	chr22:44247991:T:C	4.85383e-26	-0.781138	-1.02308	5.58293e-05	-1.24452	-0.999544	5.5911e-05	-1.24423	-0.999632
44248032	chr22:44248032:C:T	4.78965e-26	-1.81752	-2.96855e-10	6.50198e-05	-2.09167	-2.96855e-10	6.51021e-05	-2.09166	-2.96855e-10
44248110	chr22:44248110:A:C	1.57381e-25	-5.82626e-10	-0.627896	0.000275616	-5.82626e-10	-0.64735	0.000276011	-5.82626e-10	-0.64718
44248545	chr22:44248545:C:T	2.73906e-26	-2.37637	-2.96855e-10	4.89098e-05	-2.37638	-2.96855e-10	4.89716e-05	-2.37638	-2.96855e-10
44248628	chr22:44248628:C:T	8.76529e-26	-5.82626e-10	-1.21318	0.000157995	-5.82626e-10	-1.20379	0.000158185	-5.82626e-10	-1.20386
44248847	chr22:44248847:C:T	8.98207e-26	-5.82626e-10	-1.18875	0.000155538	-5.82626e-10	-1.21947	0.000155744	-5.82626e-10	-1.21941
44248894	chr22:44248894:C:A	2.84342e-26	-2.33897	-2.96855e-10	5.13206e-05	-2.32826	-2.96855e-10	5.13844e-05	-2.32829	-2.96855e-10
44249028	chr22:44249028:G:A	2.01138e-25	-5.82626e-10	-0.382572	0.000347447	-5.82626e-10	-0.415745	0.000347863	-5.82626e-10	-0.415813
44249103	chr22:44249103:G:A	4.58159e-26	-2.36724	0.505309	7.47812e-05	-2.35098	0.399184	7.4926e-05	-2.35098	0.399858
44249410	chr22:44249410:T:C	8.38707e-26	-5.82626e-10	-1.25729	0.000148821	-5.82626e-10	-1.26361	0.000149015	-5.82626e-10	-1.26357
44249530	chr22:44249530:C:T	8.48578e-26	-5.82626e-10	-1.24559	0.000149058	-5.82626e-10	-1.26202	0.000149251	-5.82626e-10	-1.26199
44249567	chr22:44249567:G:C	2.70315e-25	-5.82626e-10	-0.0869787	0.000488757	-5.82626e-10	-0.0744933	0.000489564	-5.82626e-10	-0.0741049
44249574	chr22:44249574:C:T	8.86952e-26	-5.82626e-10	-1.20136	0.000154851	-5.82626e-10	-1.2239	0.000155056	-5.82626e-10	-1.22383
44249695	chr22:44249695:A:ATACAAGG	3.2472e-26	-2.20619	-2.96855e-10	5.09583e-05	-2.33535	-2.96855e-10	5.1024e-05	-2.33532	-2.96855e-10
44249813	chr22:44249813:G:A	3.07658e-26	-1.09819	-1.16198	3.57132e-05	-1.54324	-1.1476	3.57651e-05	-1.54298	-1.14767
44249851	chr22:44249851:T:A	2.84432e-25	-5.82626e-10	-0.0360712	0.000514684	-5.82626e-10	-0.0228058	0.000515539	-5.82626e-10	-0.0224077
44250104	chr22:44250104:A:G	2.20577e-26	-1.50772	-1.08519	2.64436e-05	-1.88405	-1.1073	2.64871e-05	-1.88385	-1.10711
44250225	chr22:44250225:A:G	4.23301e-25	-5.82626e-10	0.361517	0.000766752	-5.82626e-10	0.375806	0.000768071	-5.82626e-10	0.376262
44250239	chr22:44250239:C:T	3.75637e-25	-5.82626e-10	0.242057	0.000676921	-5.82626e-10	0.251197	0.000678084	-5.82626e-10	0.25165
44250429	chr22:44250429:G:A	2.92024e-26	-1.04393	-1.26838	3.31774e-05	-1.49356	-1.27093	3.32284e-05	-1.4933	-1.27091
44250783	chr22:44250783:T:C	8.90367e-27	-2.3457	-1.15441	1.87866e-05	-2.13961	-1.19361	1.88169e-05	-2.13949	-1.19337
44250932	chr22:44250932:G:A	1.09477e-25	-5.82626e-10	-0.990851	0.000202648	-5.82626e-10	-0.954887	0.000202866	-5.82626e-10	-0.955074
44251178	chr22:44251178:G:A	4.27455e-25	-5.82626e-10	0.371283	0.000772846	-5.82626e-10	0.383722	0.00077419	-5.82626e-10	0.384197
44251343	chr22:44251343:G:T	1.41447e-25	-1.23711	0.502475	0.00796816	2.25241	0.464439	0.00799319	2.25344	0.465285
44251540	chr22:44251540:G:A	3.03004e-26	-1.14911	-1.1263	3.53234e-05	-1.59466	-1.10715	3.53735e-05	-1.59441	-1.10725
44251579	chr22:44251579:C:T	4.04044e-25	-5.82626e-10	0.314958	0.000730419	-5.82626e-10	0.32726	0.000731681	-5.82626e-10	0.327724
44252041	chr22:44252041:G:A	3.232e-26	-1.49384	-0.717039	3.67916e-05	-1.89999	-0.761098	3.6857e-05	-1.8998	-0.760774
44252101	chr22:44252101:G:A	2.31358e-26	-1.60986	-0.935324	2.79424e-05	-1.9666	-0.969617	2.799e-05	-1.96642	-0.969357
44252213	chr22:44252213:G:T	5.47197e-26	-1.29264	-0.391702	6.55271e-05	-1.71413	-0.369762	6.56153e-05	-1.71391	-0.369906
44252280	chr22:44252280:AAAT:A	3.78365e-26	-1.26857	-0.78472	9.27052e-05	-0.925713	-0.811221	9.28891e-05	-0.925271	-0.810943
44252360	chr22:44252360:T:C	2.9825e-26	-2.29122	-2.96855e-10	5.33313e-05	-2.28983	-2.96855e-10	5.33985e-05	-2.28984	-2.96855e-10
44252589	chr22:44252589:GC:G	2.18042e-25	-5.82626e-10	-0.301878	0.000397606	-5.82626e-10	-0.280896	0.000398238	-5.82626e-10	-0.280571
44252641	chr22:44252641:AAAAG:A	1.15046e-25	-5.82626e-10	-0.941233	0.000215532	-5.82626e-10	-0.893248	0.000215801	-5.82626e-10	-0.893265
44252648	chr22:44252648:T:C	1.8783e-25	-1.00401	0.552981	0.000201098	-1.48907	0.526505	0.0002014	-1.48881	0.526479
44252652	chr22:44252652:CACAA:C	7.72342e-26	-0.264823	-1.0749	0.000207643	0.183565	-1.1141	0.000208047	0.184151	-1.11401
44252751	chr22:44252751:C:T	2.70616e-25	-5.82626e-10	-0.0858646	0.000534732	-5.82626e-10	0.0154081	0.000535244	-5.82626e-10	0.015102
44252920	chr22:44252920:C:T	9.18543e-27	-2.23769	-1.23126	1.64826e-05	-2.26259	-1.20146	1.65016e-05	-2.26259	-1.20157
44252921	chr22:44252921:G:A	1.57294e-25	-5.82626e-10	-0.628452	0.000302117	-5.82626e-10	-0.555544	0.000302428	-5.82626e-10	-0.555778
44253236	chr22:44253236:A:C	4.26204e-25	-0.631789	1.00014	0.0012654	-0.105856	0.982638	0.00126761	-0.105314	0.982583
44253357	chr22:44253357:A:T	4.82597e-26	-0.767352	-1.04262	0.00013819	-0.289184	-1.04854	0.000138446	-0.28867	-1.04847
44253457	chr22:44253457:G:C	9.11961e-26	-5.82626e-10	-1.17355	0.000158869	-5.82626e-10	-1.19828	0.000159114	-5.82626e-10	-1.198
44253498	chr22:44253498:A:G	1.35203e-26	-2.18669	-0.895682	5.88847e-05	-1.28466	-0.906113	5.89878e-05	-1.28441	-0.905881
44253533	chr22:44253533:T:A	2.35202e-26	-1.80834	-0.72037	0.000802395	1.15678	-0.735537	0.000804318	1.15763	-0.735253
44253661	chr22:44253661:T:C	1.77384e-26	-2.05912	-0.751709	0.000390277	0.466066	-0.765568	0.000391171	0.466824	-0.7653
44253666	chr22:44253666:T:C	9.71691e-27	-2.1534	-1.2593	1.6905e-05	-2.198	-1.24075	1.69252e-05	-2.198	-1.24082
44253785	chr22:44253785:T:C	1.33282e-26	-2.18938	-0.907306	5.79836e-05	-1.2892	-0.917002	5.80844e-05	-1.28894	-0.916782
44253907	chr22:44253907:C:A	1.43908e-26	-2.12618	-0.893792	5.12283e-05	-1.42603	-0.904038	5.13168e-05	-1.42579	-0.903813
44254293	chr22:44254293:A:G	1.35931e-26	-2.17526	-0.901745	5.6122e-05	-1.32665	-0.912177	5.62195e-05	-1.3264	-0.911956
44254370	chr22:44254370:T:TG	1.22333e-25	-5.82626e-10	-0.879819	0.000218648	-5.82626e-10	-0.878894	0.000218891	-5.82626e-10	-0.879047
44254477	chr22:44254477:T:C	2.79953e-25	-5.82626e-10	-0.0519424	0.000475939	-5.82626e-10	-0.101068	0.000476765	-5.82626e-10	-0.100597
44254515	chr22:44254515:C:T	1.32557e-26	-2.17	-0.932136	5.37241e-05	-1.34064	-0.941859	5.38168e-05	-1.34039	-0.941645
44254742	chr22:44254742:AG:A	1.30017e-25	-5.82626e-10	-0.8189	0.000240187	-5.82626e-10	-0.784939	0.000240463	-5.82626e-10	-0.785053
44254846	chr22:44254846:T:C	6.1337e-26	-0.304581	-1.2656	0.000155665	0.0430224	-1.26168	0.000155928	0.0434863	-1.26171
44255046	chr22:44255046:T:C	1.03668e-26	-2.07396	-1.274	1.77481e-05	-2.12511	-1.26496	1.777e-05	-2.12511	-1.265
44255254	chr22:44255254:T:C	1.11734e-25	-5.82626e-10	-0.970441	0.000203691	-5.82626e-10	-0.949755	0.000203915	-5.82626e-10	-0.949916
44255993	chr22:44255993:C:T	1.64866e-25	-5.82626e-10	-0.581431	0.000304464	-5.82626e-10	-0.547805	0.000304746	-5.82626e-10	-0.548141
44256120	chr22:44256120:TGGCTCTCCTGGGTCTCAGGCCCTTGACTCATAGTGGAACTCACACCATC:T	8.52363e-26	-5.82626e-10	-1.24114	0.000155077	-5.82626e-10	-1.22244	0.000155264	-5.82626e-10	-1.2225
44256387	chr22:44256387:C:A	9.92037e-26	-5.82626e-10	-1.08939	0.000173163	-5.82626e-10	-1.11213	0.000173395	-5.82626e-10	-1.11205
44257006	chr22:44257006:C:T	3.27212e-26	-1.31863	-0.879908	4.02357e-05	-1.69236	-0.879246	4.02937e-05	-1.69214	-0.879287
44257076	chr22:44257076:G:A	3.25048e-25	-5.82626e-10	0.0974072	0.000549368	-5.82626e-10	0.0424104	0.000550123	-5.82626e-10	0.0425211
44257404	chr22:44257404:A:T	1.27199e-25	-5.82626e-10	-0.840815	0.000234294	-5.82626e-10	-0.809783	0.000234563	-5.82626e-10	-0.809897
44257409	chr22:44257409:G:A	1.03247e-25	-5.82626e-10	-1.04944	0.000194583	-5.82626e-10	-0.995502	0.000194804	-5.82626e-10	-0.995625
44257879	chr22:44257879:C:T	9.87398e-26	-5.82626e-10	-1.09408	0.000172228	-5.82626e-10	-1.11754	0.000172458	-5.82626e-10	-1.11746
44257880	chr22:44257880:G:A	9.68841e-26	-1.11305	-2.96855e-10	0.00369503	1.94839	-2.96855e-10	0.00370178	1.94895	-2.96855e-10
44257931	chr22:44257931:G:A	1.88756e-26	-1.47381	-1.27489	0.00047547	1.1731	-1.27516	0.000476306	1.1736	-1.27516
44258196	chr22:44258196:C:T	9.86829e-27	-2.12197	-1.27527	1.69334e-05	-2.17085	-1.26622	1.69541e-05	-2.17084	-1.26627
44258269	chr22:44258269:T:C	2.40702e-26	-2.11105	-0.39454	4.88218e-05	-2.16126	-0.216916	4.88484e-05	-2.16126	-0.21764
44258308	chr22:44258308:AAAAC:A	1.00427e-26	-2.13846	-1.24126	1.75782e-05	-2.18474	-1.21495	1.75987e-05	-2.18474	-1.21506
44258827	chr22:44258827:T:C	1.59458e-25	-5.82626e-10	-0.614788	0.000270549	-5.82626e-10	-0.665906	0.000270879	-5.82626e-10	-0.66595
44258859	chr22:44258859:C:G	8.47404e-27	-2.27726	-1.2723	1.36833e-05	-2.37371	-1.27648	1.37007e-05	-2.37371	-1.27646
44259049	chr22:44259049:G:C	1.34578e-25	-5.82626e-10	-0.784418	0.000257196	-5.82626e-10	-0.716521	0.000257457	-5.82626e-10	-0.716767
44259050	chr22:44259050:AGAAC:A	1.35787e-25	-5.82626e-10	-0.775478	0.000259215	-5.82626e-10	-0.7087	0.000259478	-5.82626e-10	-0.708949
44259083	chr22:44259083:T:A	2.46216e-26	-1.84949	-0.633453	2.95466e-05	-2.2736	-0.606788	2.95783e-05	-2.27355	-0.607029
44259209	chr22:44259209:C:T	1.02426e-26	-2.08324	-1.27677	1.77962e-05	-2.11319	-1.27418	1.78184e-05	-2.11318	-1.27421
44259215	chr22:44259215:G:A	9.65725e-27	-2.18842	-1.23043	1.72524e-05	-2.21012	-1.20828	1.7273e-05	-2.21012	-1.20836
44259239	chr22:44259239:T:C	9.8458e-26	-5.82626e-10	-1.09694	0.000170748	-5.82626e-10	-1.12617	0.000170975	-5.82626e-10	-1.1261
44259387	chr22:44259387:G:A	1.14323e-26	-1.97403	-1.27609	3.11493e-05	-1.5511	-1.27646	3.11924e-05	-1.55099	-1.27646
44259417	chr22:44259417:G:A	1.15548e-25	-5.82626e-10	-0.936884	0.000200641	-5.82626e-10	-0.96484	0.000200898	-5.82626e-10	-0.964822
44259704	chr22:44259704:G:A	1.28393e-25	-5.82626e-10	-0.831469	0.000237697	-5.82626e-10	-0.795363	0.000237934	-5.82626e-10	-0.795627
44259724	chr22:44259724:G:A	1.17908e-25	-5.82626e-10	-0.916658	0.000217289	-5.82626e-10	-0.885129	0.000217512	-5.82626e-10	-0.885365
44259811	chr22:44259811:A:G	1.02386e-25	-5.82626e-10	-1.05782	0.000192838	-5.82626e-10	-1.00451	0.000193058	-5.82626e-10	-1.00463
44260058	chr22:44260058:G:A	2.74618e-26	-2.37377	-2.96855e-10	4.89178e-05	-2.37622	-2.96855e-10	4.89796e-05	-2.37622	-2.96855e-10
44260113	chr22:44260113:G:A	6.48033e-26	-1.51521	-2.96855e-10	0.0016777	1.15882	-2.96855e-10	0.00168067	1.15933	-2.96855e-10
44260353	chr22:44260353:C:T	9.45276e-26	-5.82626e-10	-1.13767	0.000170869	-5.82626e-10	-1.12546	0.000171034	-5.82626e-10	-1.12576
44260403	chr22:44260403:G:A	5.26313e-26	-1.72326	-2.96855e-10	9.67665e-05	-1.69406	-2.96855e-10	9.68938e-05	-1.69401	-2.96855e-10
44260536	chr22:44260536:T:G	1.1544e-25	-5.82626e-10	-0.937817	0.000205834	-5.82626e-10	-0.939289	0.000206062	-5.82626e-10	-0.939442
44260609	chr22:44260609:A:G	1.39098e-26	-1.89605	-1.15792	8.24209e-05	-0.708797	-1.14572	8.25543e-05	-0.708582	-1.14558
44260813	chr22:44260813:T:C	1.40376e-26	-1.80182	-1.24301	8.54628e-05	-0.584643	-1.23363	8.55789e-05	-0.584427	-1.23375
44260888	chr22:44260888:C:T	1.29126e-26	-1.89039	-1.23797	7.33759e-05	-0.742717	-1.22805	7.34743e-05	-0.742511	-1.22817
44261224	chr22:44261224:C:T	2.16737e-26	-1.4347	-1.17576	7.78107e-05	-0.71982	-1.19226	7.79483e-05	-0.719484	-1.19209
44261247	chr22:44261247:C:T	1.26174e-25	-5.82626e-10	-0.848902	0.000217158	-5.82626e-10	-0.885732	0.000217459	-5.82626e-10	-0.885611
44261337	chr22:44261337:C:T	1.2371e-26	-1.89481	-1.2764	7.07163e-05	-0.73392	-1.27376	7.08176e-05	-0.733713	-1.2738
44261379	chr22:44261379:C:T	1.19049e-26	-1.95404	-1.25557	1.70477e-05	-2.17671	-1.25363	1.70702e-05	-2.17666	-1.25363
44261432	chr22:44261432:A:G	1.10243e-25	-5.82626e-10	-0.983879	0.000191063	-5.82626e-10	-1.01376	0.000191323	-5.82626e-10	-1.01366
44261521	chr22:44261521:G:A	2.20452e-26	-1.54822	-1.04525	6.56466e-05	-1.05775	-1.02432	6.57367e-05	-1.05759	-1.02437
44261615	chr22:44261615:T:C	3.3386e-26	-1.38496	-0.793468	0.000159457	-0.437233	-0.757351	0.000159646	-0.437052	-0.757608
44261666	chr22:44261666:T:A	5.12013e-26	-1.7508	-2.96855e-10	0.000142132	-1.3096	-2.96855e-10	0.000142322	-1.30953	-2.96855e-10
44261732	chr22:44261732:G:A	1.7572e-26	-1.56848	-1.25177	7.90361e-05	-0.66557	-1.23088	7.91447e-05	-0.665393	-1.23095
44261748	chr22:44261748:C:T	1.06809e-26	-2.28658	-1.03153	2.76335e-05	-1.94638	-1.00095	2.76679e-05	-1.94632	-1.00103
44261855	chr22:44261855:C:T	1.80644e-26	-1.62243	-1.17019	0.000119206	-0.323519	-1.16198	0.000119386	-0.323282	-1.16198
44262099	chr22:44262099:C:T	5.02054e-26	-1.77044	-2.96855e-10	0.00104079	0.681373	-2.96855e-10	0.00104259	0.681841	-2.96855e-10
44262388	chr22:44262388:C:T	1.47385e-25	0.502705	-1.19623	0.000201174	0.219994	-1.18218	0.000201514	0.220339	-1.1821
44262642	chr22:44262642:C:T	8.84241e-26	-5.82626e-10	-1.20442	0.000158354	-5.82626e-10	-1.20152	0.000158557	-5.82626e-10	-1.20151
44262669	chr22:44262669:G:A	8.24613e-26	-5.82626e-10	-1.27424	0.000146883	-5.82626e-10	-1.27672	0.000147069	-5.82626e-10	-1.27672
44262870	chr22:44262870:G:A	1.29457e-25	-5.82626e-10	-0.823217	0.000223913	-5.82626e-10	-0.8551	0.000224229	-5.82626e-10	-0.854952
44263282	chr22:44263282:G:C	3.96183e-25	-5.82626e-10	0.295311	0.000678082	-5.82626e-10	0.25291	0.000678779	-5.82626e-10	0.252675
44263334	chr22:44263334:G:A	1.72192e-25	-5.82626e-10	-0.537958	0.000341743	-5.82626e-10	-0.432299	0.000341915	-5.82626e-10	-0.433058
44263465	chr22:44263465:A:G	1.29209e-25	-5.82626e-10	-0.825132	0.000244416	-5.82626e-10	-0.767488	0.000244644	-5.82626e-10	-0.767815
44263722	chr22:44263722:G:A	1.45173e-25	-5.82626e-10	-0.708637	0.000246919	-5.82626e-10	-0.757298	0.000247284	-5.82626e-10	-0.757082
44263926	chr22:44263926:G:A	1.73007e-25	-5.82626e-10	-0.533236	0.000330686	-5.82626e-10	-0.465189	0.000330902	-5.82626e-10	-0.465799
44263980	chr22:44263980:G:A	8.25575e-26	-5.82626e-10	-1.27307	0.000147023	-5.82626e-10	-1.27577	0.00014721	-5.82626e-10	-1.27576
44264090	chr22:44264090:C:A	1.22676e-25	-5.82626e-10	-0.877015	0.000212046	-5.82626e-10	-0.909557	0.000212353	-5.82626e-10	-0.909371
44264283	chr22:44264283:A:G	1.23927e-25	-5.82626e-10	-0.866877	0.00023085	-5.82626e-10	-0.82459	0.000231065	-5.82626e-10	-0.824921
44264664	chr22:44264664:C:G	9.1879e-25	-5.82626e-10	1.13649	0.00184601	-5.82626e-10	1.25442	0.00184822	-5.82626e-10	1.25436
44264670	chr22:44264670:T:C	3.82377e-25	-5.82626e-10	0.259842	0.000747772	-5.82626e-10	0.35074	0.00074824	-5.82626e-10	0.350103
44264869	chr22:44264869:C:T	3.93261e-25	-5.82626e-10	0.287908	0.000738939	-5.82626e-10	0.338857	0.000739655	-5.82626e-10	0.338564
44264983	chr22:44264983:T:G	3.43152e-25	-5.82626e-10	0.151608	0.000684145	-5.82626e-10	0.261812	0.000684828	-5.82626e-10	0.261547
44264988	chr22:44264988:TAACACACACACAACAGAGACCCC:T	9.43644e-26	-5.82626e-10	-1.1394	0.000171477	-5.82626e-10	-1.12191	0.000171655	-5.82626e-10	-1.12213
44265095	chr22:44265095:C:T	1.06678e-25	-5.82626e-10	-1.01675	0.000188059	-5.82626e-10	-1.0296	0.000188326	-5.82626e-10	-1.02945
44265312	chr22:44265312:G:T	3.28939e-25	-5.82626e-10	0.109306	0.000653766	-5.82626e-10	0.216391	0.000654422	-5.82626e-10	0.216132
44265373	chr22:44265373:T:C	8.42114e-27	-2.28084	-1.27498	2.19682e-05	-1.90233	-1.27443	2.19976e-05	-1.9022	-1.27449
44265564	chr22:44265564:T:C	8.43719e-26	-5.82626e-10	-1.25133	0.000158329	-5.82626e-10	-1.20168	0.000158467	-5.82626e-10	-1.20208
44265722	chr22:44265722:G:A	8.25064e-26	-5.82626e-10	-1.27369	0.000148132	-5.82626e-10	-1.26826	0.000148311	-5.82626e-10	-1.26831
44266205	chr22:44266205:A:T	1.56341e-25	-5.82626e-10	-0.634524	0.000272652	-5.82626e-10	-0.658162	0.000272971	-5.82626e-10	-0.658254
44266271	chr22:44266271:A:C	2.94468e-24	-5.82626e-10	2.30119	0.00609198	-5.82626e-10	2.44837	0.0060992	-5.82626e-10	2.44829
44266366	chr22:44266366:G:A	1.8778e-25	-5.82626e-10	-0.451294	0.000314234	-5.82626e-10	-0.516221	0.000314789	-5.82626e-10	-0.515718
44266683	chr22:44266683:G:C	6.56113e-25	-5.82626e-10	0.799767	0.00122931	-5.82626e-10	0.847847	0.0012305	-5.82626e-10	0.847557
44266741	chr22:44266741:T:C	9.13254e-27	-2.3208	-1.15393	3.07224e-05	-1.71946	-1.1219	3.07624e-05	-1.71931	-1.12202
44266835	chr22:44266835:G:A	8.25542e-26	-5.82626e-10	-1.27311	0.000148925	-5.82626e-10	-1.26291	0.000149096	-5.82626e-10	-1.26303
44267009	chr22:44267009:C:T	1.04468e-25	-5.82626e-10	-1.03769	0.000183341	-5.82626e-10	-1.05501	0.000183587	-5.82626e-10	-1.05493
44267091	chr22:44267091:T:G	1.16934e-25	-5.82626e-10	-0.924958	0.000240476	-5.82626e-10	-0.783737	0.000240548	-5.82626e-10	-0.784699
44267188	chr22:44267188:T:A	1.23911e-25	-5.82626e-10	-0.867	0.000233879	-5.82626e-10	-0.811556	0.000234077	-5.82626e-10	-0.811971
44267329	chr22:44267329:C:T	3.87444e-26	-2.02958	-2.96855e-10	8.16483e-05	-1.86394	-2.96855e-10	8.17521e-05	-1.86393	-2.96855e-10
44267705	chr22:44267705:G:A	8.23293e-26	-5.82626e-10	-1.27584	0.00014689	-5.82626e-10	-1.27668	0.000147076	-5.82626e-10	-1.27667
44267782	chr22:44267782:C:T	8.45259e-26	-5.82626e-10	-1.24951	0.000150547	-5.82626e-10	-1.25208	0.000150741	-5.82626e-10	-1.25206
44267784	chr22:44267784:C:T	2.35613e-25	-5.82626e-10	-0.224376	0.000414362	-5.82626e-10	-0.239618	0.000414934	-5.82626e-10	-0.239501
44268000	chr22:44268000:G:C	9.06892e-26	-5.82626e-10	-1.17913	0.000166668	-5.82626e-10	-1.15035	0.00016685	-5.82626e-10	-1.15053
44268070	chr22:44268070:C:T	9.75514e-26	-5.82626e-10	-1.10619	0.00018324	-5.82626e-10	-1.05556	0.000183444	-5.82626e-10	-1.05571
44268104	chr22:44268104:G:A	1.11261e-25	-5.82626e-10	-0.974682	0.000193787	-5.82626e-10	-0.999599	0.000194043	-5.82626e-10	-0.99954
44268431	chr22:44268431:A:G	2.08994e-26	-2.16158	-0.485269	6.15048e-05	-1.65492	-0.492326	6.15863e-05	-1.6548	-0.492381
44268568	chr22:44268568:T:C	1.9246e-26	-2.16106	-0.568201	5.47334e-05	-1.67186	-0.592022	5.48125e-05	-1.67175	-0.591952
44268869	chr22:44268869:A:G	8.36051e-26	-5.82626e-10	-1.26046	0.000151064	-5.82626e-10	-1.24865	0.000151243	-5.82626e-10	-1.24873
44268884	chr22:44268884:A:G	4.97443e-26	-1.77967	-2.96855e-10	6.83943e-05	-2.04107	-2.96855e-10	6.84804e-05	-2.04107	-2.96855e-10
44268897	chr22:44268897:C:T	8.29911e-26	-5.82626e-10	-1.26783	0.000147679	-5.82626e-10	-1.27132	0.000147869	-5.82626e-10	-1.27129
44269076	chr22:44269076:G:A	1.01929e-25	-5.82626e-10	-1.06229	0.000178978	-5.82626e-10	-1.0791	0.000179219	-5.82626e-10	-1.07901
44269080	chr22:44269080:C:G	9.39309e-26	-5.82626e-10	-1.14401	0.000172215	-5.82626e-10	-1.11762	0.000172397	-5.82626e-10	-1.11782
44269184	chr22:44269184:A:G	1.46024e-26	-2.20409	-0.801289	3.3869e-05	-2.02518	-0.718675	3.38995e-05	-2.02506	-0.719154
44269528	chr22:44269528:TAC:T	8.90844e-27	-2.23907	-1.2605	2.3815e-05	-1.83435	-1.26169	2.38482e-05	-1.83425	-1.26166
44269570	chr22:44269570:A:C	7.8043e-27	-2.36996	-1.26193	4.96221e-05	-1.10902	-1.2529	4.96892e-05	-1.10881	-1.25302
44269630	chr22:44269630:A:ACACATGCC	8.32232e-26	-5.82626e-10	-1.26504	0.000150085	-5.82626e-10	-1.25516	0.000150274	-5.82626e-10	-1.25516
44269638	chr22:44269638:C:T	1.31316e-25	-5.82626e-10	-0.808958	0.000226582	-5.82626e-10	-0.843253	0.000226948	-5.82626e-10	-0.842901
44269641	chr22:44269641:AAAC:A	1.67361e-25	-5.82626e-10	-0.566414	0.000285709	-5.82626e-10	-0.611384	0.00028619	-5.82626e-10	-0.610965
44269714	chr22:44269714:A:G	1.37875e-25	-5.82626e-10	-0.76022	0.000237303	-5.82626e-10	-0.797019	0.000237692	-5.82626e-10	-0.796644
44269801	chr22:44269801:G:A	8.74001e-27	-2.31865	-1.2	3.07801e-05	-1.6892	-1.15029	3.08122e-05	-1.68903	-1.15068
44269882	chr22:44269882:G:A	9.11001e-26	-5.82626e-10	-1.17461	0.000160693	-5.82626e-10	-1.18686	0.000160903	-5.82626e-10	-1.18682
44270018	chr22:44270018:A:T	8.30482e-26	-5.82626e-10	-1.26715	0.00014804	-5.82626e-10	-1.26887	0.000148233	-5.82626e-10	-1.26883
44270207	chr22:44270207:T:C	1.3215e-25	-5.82626e-10	-0.802626	0.000227858	-5.82626e-10	-0.837637	0.000228219	-5.82626e-10	-0.837314
44270210	chr22:44270210:C:G	1.23716e-25	-5.82626e-10	-0.86858	0.000213714	-5.82626e-10	-0.901718	0.000214049	-5.82626e-10	-0.901418
44270234	chr22:44270234:C:A	9.94802e-26	-5.82626e-10	-1.08661	0.000174843	-5.82626e-10	-1.10247	0.000175078	-5.82626e-10	-1.10239
44270333	chr22:44270333:C:T	1.37042e-25	-5.82626e-10	-0.766276	0.000236427	-5.82626e-10	-0.800717	0.00023681	-5.82626e-10	-0.800362
44270505	chr22:44270505:G:A	8.7161e-26	-5.82626e-10	-1.21881	0.000152454	-5.82626e-10	-1.2395	0.000152666	-5.82626e-10	-1.23937
44270704	chr22:44270704:G:A	8.62704e-26	-5.82626e-10	-1.22908	0.000151273	-5.82626e-10	-1.24727	0.000151482	-5.82626e-10	-1.24715
44270741	chr22:44270741:C:A	1.36168e-25	-5.82626e-10	-0.772679	0.000259265	-5.82626e-10	-0.708507	0.000259619	-5.82626e-10	-0.708404
44270796	chr22:44270796:G:A	7.83444e-27	-2.35378	-1.27425	3.2718e-05	-1.5176	-1.26084	3.2761e-05	-1.51741	-1.26098
44271012	chr22:44271012:A:G	8.42563e-27	-2.3762	-1.17908	1.86358e-05	-2.16722	-1.17405	1.86599e-05	-2.16715	-1.17409
44271081	chr22:44271081:C:T	1.69161e-25	-5.82626e-10	-0.555715	0.000295907	-5.82626e-10	-0.576312	0.000296298	-5.82626e-10	-0.576255
44271113	chr22:44271113:C:T	8.96014e-26	-5.82626e-10	-1.1912	0.000158218	-5.82626e-10	-1.20238	0.000158424	-5.82626e-10	-1.20234
44271434	chr22:44271434:G:A	8.21282e-27	-2.3081	-1.27277	2.71293e-05	-1.70607	-1.25967	2.71643e-05	-1.7059	-1.25981
44271568	chr22:44271568:G:A	8.81782e-26	-5.82626e-10	-1.20721	0.000156082	-5.82626e-10	-1.21598	0.000156284	-5.82626e-10	-1.21594
44271835	chr22:44271835:A:T	1.71431e-25	-5.82626e-10	-0.542384	0.000292761	-5.82626e-10	-0.587002	0.000293252	-5.82626e-10	-0.586589
44271949	chr22:44271949:C:T	8.4651e-26	-5.82626e-10	-1.24803	0.000153508	-5.82626e-10	-1.23261	0.000153703	-5.82626e-10	-1.2326
44271977	chr22:44271977:A:G	7.82923e-27	-2.37149	-1.25721	3.74736e-05	-1.37964	-1.26309	3.75295e-05	-1.37945	-1.26305
44271997	chr22:44271997:T:C	8.89948e-26	-5.82626e-10	-1.19799	0.000162194	-5.82626e-10	-1.17756	0.000162372	-5.82626e-10	-1.17773
44272009	chr22:44272009:C:G	8.30439e-26	-5.82626e-10	-1.2672	0.0001479	-5.82626e-10	-1.26982	0.00014809	-5.82626e-10	-1.2698
44272137	chr22:44272137:AG:A	1.75839e-25	-5.82626e-10	-0.516996	0.000301908	-5.82626e-10	-0.556237	0.000302286	-5.82626e-10	-0.556249
44272245	chr22:44272245:C:A	8.79238e-26	-5.82626e-10	-1.21009	0.000160025	-5.82626e-10	-1.19103	0.000160203	-5.82626e-10	-1.19118
44272270	chr22:44272270:T:C	8.22723e-26	-5.82626e-10	-1.27653	0.000146925	-5.82626e-10	-1.27643	0.000147109	-5.82626e-10	-1.27645
44272375	chr22:44272375:C:T	8.24184e-26	-5.82626e-10	-1.27476	0.000146876	-5.82626e-10	-1.27677	0.000147062	-5.82626e-10	-1.27677
44272417	chr22:44272417:C:A	8.62509e-26	-5.82626e-10	-1.22931	0.000153134	-5.82626e-10	-1.23504	0.000153333	-5.82626e-10	-1.23501
44272635	chr22:44272635:G:A	1.04546e-25	-5.82626e-10	-1.03694	0.000195627	-5.82626e-10	-0.990148	0.000195842	-5.82626e-10	-0.99031
44272695	chr22:44272695:A:T	8.43646e-26	-5.82626e-10	-1.25142	0.000149633	-5.82626e-10	-1.25817	0.000149829	-5.82626e-10	-1.25813
44272870	chr22:44272870:C:T	1.16851e-26	-2.37532	-0.852926	1.95259e-05	-2.34669	-0.947926	1.95559e-05	-2.34668	-0.94766
44272897	chr22:44272897:T:A	2.7331e-25	-5.82626e-10	-0.0759576	0.000451239	-5.82626e-10	-0.154362	0.000452026	-5.82626e-10	-0.153881
44272912	chr22:44272912:G:A	1.32221e-26	-2.36711	-0.73757	3.09331e-05	-2.11851	-0.716024	3.09714e-05	-2.11843	-0.716128
44273148	chr22:44273148:T:C	2.53866e-25	-5.82626e-10	-0.149758	0.000420635	-5.82626e-10	-0.224592	0.000421363	-5.82626e-10	-0.224127
44273211	chr22:44273211:G:C	8.31757e-26	-5.82626e-10	-1.26561	0.000147885	-5.82626e-10	-1.26992	0.000148076	-5.82626e-10	-1.26989
44273537	chr22:44273537:C:A	8.26627e-26	-5.82626e-10	-1.2718	0.000148473	-5.82626e-10	-1.26595	0.000148654	-5.82626e-10	-1.266
44273757	chr22:44273757:A:G	2.75114e-26	-2.37196	-2.96855e-10	5.13026e-05	-2.32862	-2.96855e-10	5.13674e-05	-2.32862	-2.96855e-10
44273832	chr22:44273832:G:T	2.7574e-26	-2.36969	-2.96855e-10	4.91464e-05	-2.37155	-2.96855e-10	4.92085e-05	-2.37155	-2.96855e-10
44273974	chr22:44273974:T:A	8.31048e-26	-5.82626e-10	-1.26646	0.000149797	-5.82626e-10	-1.25708	0.000149975	-5.82626e-10	-1.25715
44273978	chr22:44273978:G:A	8.40648e-26	-5.82626e-10	-1.25498	0.000151365	-5.82626e-10	-1.24666	0.000151543	-5.82626e-10	-1.24675
44274027	chr22:44274027:G:A	8.95929e-26	-5.82626e-10	-1.19129	0.000158735	-5.82626e-10	-1.19912	0.000158916	-5.82626e-10	-1.19925
44274232	chr22:44274232:A:G	2.94703e-26	-2.30318	-2.96855e-10	7.32642e-05	-1.97229	-2.96855e-10	7.33601e-05	-1.97224	-2.96855e-10
44274274	chr22:44274274:A:G	8.29672e-26	-5.82626e-10	-1.26812	0.000149463	-5.82626e-10	-1.25931	0.000149642	-5.82626e-10	-1.25937
44274333	chr22:44274333:T:C	8.81553e-26	-5.82626e-10	-1.20747	0.000160449	-5.82626e-10	-1.18838	0.000160628	-5.82626e-10	-1.18853
44274336	chr22:44274336:A:G	7.90969e-27	-2.36601	-1.25247	5.35348e-05	-1.02453	-1.2615	5.36173e-05	-1.02431	-1.26144
44274452	chr22:44274452:G:C	8.88774e-26	-5.82626e-10	-1.19931	0.000160619	-5.82626e-10	-1.18732	0.000160837	-5.82626e-10	-1.18723
44274612	chr22:44274612:T:C	3.94163e-26	-2.01239	-2.96855e-10	6.96643e-05	-2.02267	-2.96855e-10	6.97541e-05	-2.02264	-2.96855e-10
44274909	chr22:44274909:C:T	1.4529e-25	-5.82626e-10	-0.707836	0.00024497	-5.82626e-10	-0.765221	0.000245288	-5.82626e-10	-0.765186
44275001	chr22:44275001:C:T	8.22157e-27	-2.37057	-1.20923	4.98524e-05	-1.1238	-1.23349	4.99342e-05	-1.12359	-1.23333
44275421	chr22:44275421:A:G	1.58027e-26	-1.82306	-1.10332	1.72984e-05	-2.30274	-1.113	1.73222e-05	-2.30273	-1.1129
44275576	chr22:44275576:T:TG	8.22606e-26	-5.82626e-10	-1.27667	0.000146986	-5.82626e-10	-1.27602	0.00014717	-5.82626e-10	-1.27603
44275605	chr22:44275605:T:C	8.22495e-26	-5.82626e-10	-1.27681	0.000146919	-5.82626e-10	-1.27648	0.000147103	-5.82626e-10	-1.27649
44275611	chr22:44275611:A:G	8.22484e-26	-5.82626e-10	-1.27682	0.000146934	-5.82626e-10	-1.27638	0.000147118	-5.82626e-10	-1.27639
44275632	chr22:44275632:G:A	8.22551e-26	-5.82626e-10	-1.27674	0.000146894	-5.82626e-10	-1.27665	0.000147078	-5.82626e-10	-1.27666
44275697	chr22:44275697:C:T	2.28874e-25	-5.82626e-10	-0.253395	0.000409678	-5.82626e-10	-0.250987	0.00041032	-5.82626e-10	-0.250684
44276052	chr22:44276052:T:C	9.90533e-26	-5.82626e-10	-1.09091	0.000185479	-5.82626e-10	-1.04342	0.000185634	-5.82626e-10	-1.04384
44276080	chr22:44276080:C:T	1.16516e-25	-5.82626e-10	-0.928534	0.000213406	-5.82626e-10	-0.903162	0.000213628	-5.82626e-10	-0.903386
44276187	chr22:44276187:G:C	8.24489e-26	-5.82626e-10	-1.27439	0.000148046	-5.82626e-10	-1.26884	0.000148226	-5.82626e-10	-1.26888
44276260	chr22:44276260:A:G	1.01577e-25	-5.82626e-10	-1.06575	0.000189166	-5.82626e-10	-1.02373	0.000189348	-5.82626e-10	-1.02403
44276347	chr22:44276347:G:A	8.23146e-26	-5.82626e-10	-1.27602	0.000147561	-5.82626e-10	-1.27212	0.000147742	-5.82626e-10	-1.27215
44276392	chr22:44276392:T:C	8.82491e-26	-5.82626e-10	-1.2064	0.000155316	-5.82626e-10	-1.2209	0.000155532	-5.82626e-10	-1.22077
44276480	chr22:44276480:T:C	8.49099e-26	-5.82626e-10	-1.24497	0.000150455	-5.82626e-10	-1.25269	0.000150657	-5.82626e-10	-1.25261
44276494	chr22:44276494:T:C	9.33896e-26	-5.82626e-10	-1.14979	0.000163319	-5.82626e-10	-1.17065	0.000163555	-5.82626e-10	-1.17047
44276498	chr22:44276498:T:C	9.51102e-26	-5.82626e-10	-1.13153	0.000177182	-5.82626e-10	-1.08918	0.000177339	-5.82626e-10	-1.08956
44276505	chr22:44276505:A:G	8.96175e-26	-5.82626e-10	-1.19101	0.000164038	-5.82626e-10	-1.16626	0.000164208	-5.82626e-10	-1.16648
44276524	chr22:44276524:AGAGAAG:A	1.40583e-25	-5.82626e-10	-0.740769	0.000259902	-5.82626e-10	-0.706054	0.000260156	-5.82626e-10	-0.706341
44276532	chr22:44276532:T:C	1.34535e-25	-5.82626e-10	-0.784742	0.000247978	-5.82626e-10	-0.753017	0.000248229	-5.82626e-10	-0.753267
44276668	chr22:44276668:T:C	9.08896e-26	-5.82626e-10	-1.17692	0.000166618	-5.82626e-10	-1.15065	0.000166788	-5.82626e-10	-1.1509
44276824	chr22:44276824:C:T	1.55673e-25	-5.82626e-10	-0.638808	0.000269537	-5.82626e-10	-0.669653	0.000269927	-5.82626e-10	-0.669469
44276829	chr22:44276829:G:GA	8.63875e-26	-5.82626e-10	-1.22772	0.000152335	-5.82626e-10	-1.24028	0.000152543	-5.82626e-10	-1.24017
44276886	chr22:44276886:C:G	8.98583e-27	-2.36329	-1.12763	1.63629e-05	-2.34243	-1.12891	1.6382e-05	-2.34245	-1.12899
44277004	chr22:44277004:C:T	1.01771e-25	-5.82626e-10	-1.06384	0.00018956	-5.82626e-10	-1.02165	0.000189741	-5.82626e-10	-1.02196
44277136	chr22:44277136:A:C	8.83722e-26	-5.82626e-10	-1.20501	0.000155387	-5.82626e-10	-1.22044	0.000155603	-5.82626e-10	-1.22032
44277212	chr22:44277212:C:T	8.26969e-26	-5.82626e-10	-1.27138	0.000147007	-5.82626e-10	-1.27588	0.000147196	-5.82626e-10	-1.27586
44277739	chr22:44277739:T:C	1.17895e-25	-5.82626e-10	-0.916775	0.000199831	-5.82626e-10	-0.968884	0.000200173	-5.82626e-10	-0.96844
44277755	chr22:44277755:G:A	1.16317e-25	-5.82626e-10	-0.930246	0.000197423	-5.82626e-10	-0.981009	0.000197761	-5.82626e-10	-0.98056
44277980	chr22:44277980:C:A	8.4048e-26	-5.82626e-10	-1.25518	0.000152563	-5.82626e-10	-1.23878	0.000152741	-5.82626e-10	-1.23888
44278122	chr22:44278122:T:C	8.55106e-27	-2.36448	-1.17603	2.97577e-05	-1.67274	-1.20053	2.98048e-05	-1.67262	-1.20033
44278151	chr22:44278151:C:T	8.36878e-26	-5.82626e-10	-1.25947	0.00014905	-5.82626e-10	-1.26208	0.000149249	-5.82626e-10	-1.262
44278162	chr22:44278162:C:T	8.32438e-26	-5.82626e-10	-1.26479	0.000148322	-5.82626e-10	-1.26697	0.000148519	-5.82626e-10	-1.26691
44278168	chr22:44278168:A:G	8.31995e-26	-5.82626e-10	-1.26532	0.000148254	-5.82626e-10	-1.26743	0.00014845	-5.82626e-10	-1.26737
44278263	chr22:44278263:C:G	2.14992e-25	-0.315966	-2.96855e-10	0.00021883	-0.878062	-2.96855e-10	0.000219112	-0.878038	-2.96855e-10
44278347	chr22:44278347:G:A	9.23828e-26	-5.82626e-10	-1.16062	0.000163662	-5.82626e-10	-1.16856	0.000163872	-5.82626e-10	-1.16853
44278392	chr22:44278392:G:A	1.00553e-25	-5.82626e-10	-1.07588	0.000181387	-5.82626e-10	-1.06573	0.00018166	-5.82626e-10	-1.06548
44278601	chr22:44278601:T:C	7.69847e-27	-2.37168	-1.27387	1.54481e-05	-2.2592	-1.26967	1.54669e-05	-2.25921	-1.26971
44278602	chr22:44278602:GA:G	3.80196e-24	2.16674	0.389969	0.00620997	2.01391	0.453641	0.00621771	2.01403	0.45351
44278672	chr22:44278672:T:C	8.38245e-26	-5.82626e-10	-1.25784	0.000147398	-5.82626e-10	-1.27322	0.000147587	-5.82626e-10	-1.27321
44278677	chr22:44278677:C:T	2.55331e-25	-5.82626e-10	-0.144006	0.000449849	-5.82626e-10	-0.157447	0.000450567	-5.82626e-10	-0.157114
44278768	chr22:44278768:T:C	8.3895e-26	-5.82626e-10	-1.257	0.000147436	-5.82626e-10	-1.27297	0.000147624	-5.82626e-10	-1.27295
44278960	chr22:44278960:A:G	2.73987e-25	-5.82626e-10	-0.0734846	0.000482279	-5.82626e-10	-0.0878355	0.000483056	-5.82626e-10	-0.0874889
44279009	chr22:44279009:C:T	3.29581e-25	-5.82626e-10	0.111257	0.000582442	-5.82626e-10	0.100871	0.000583372	-5.82626e-10	0.101205
44279088	chr22:44279088:C:A	7.96206e-27	-2.33708	-1.2748	2.46538e-05	-1.78499	-1.27644	2.46878e-05	-1.78489	-1.27643
44279123	chr22:44279123:T:G	2.69236e-25	-5.82626e-10	-0.0909773	0.000472633	-5.82626e-10	-0.108039	0.000473357	-5.82626e-10	-0.107771
44279292	chr22:44279292:A:G	8.79494e-27	-2.29628	-1.21611	2.25003e-05	-1.91995	-1.23287	2.25343e-05	-1.91986	-1.23272
44279298	chr22:44279298:C:A	8.22687e-26	-5.82626e-10	-1.27658	0.000147371	-5.82626e-10	-1.2734	0.000147554	-5.82626e-10	-1.27343
44279469	chr22:44279469:C:T	1.38048e-25	-5.82626e-10	-0.758964	0.00024179	-5.82626e-10	-0.778287	0.000242124	-5.82626e-10	-0.77817
44279874	chr22:44279874:C:G	1.44961e-25	-5.82626e-10	-0.710104	0.000252974	-5.82626e-10	-0.73307	0.000253341	-5.82626e-10	-0.732885
44280062	chr22:44280062:C:T	1.05003e-26	-2.28528	-1.04988	2.5611e-05	-1.94141	-1.08193	2.56523e-05	-1.94132	-1.08167
44280207	chr22:44280207:A:G	9.12594e-27	-2.29215	-1.1833	2.31512e-05	-1.92486	-1.19946	2.31862e-05	-1.92476	-1.1993
44280239	chr22:44280239:G:C	9.20157e-26	-5.82626e-10	-1.16461	0.000169013	-5.82626e-10	-1.13638	0.000169191	-5.82626e-10	-1.13659
44280295	chr22:44280295:G:A	3.10109e-25	-5.82626e-10	0.0503575	0.000545702	-5.82626e-10	0.0357155	0.000546584	-5.82626e-10	0.0360682
44280890	chr22:44280890:C:G	8.90957e-26	-5.82626e-10	-1.19685	0.00016279	-5.82626e-10	-1.1739	0.000162968	-5.82626e-10	-1.17406
44281058	chr22:44281058:C:T	4.09548e-25	-5.82626e-10	0.328488	0.000724708	-5.82626e-10	0.319411	0.000725884	-5.82626e-10	0.31977
44281201	chr22:44281201:T:C	1.064e-26	-2.22893	-1.09302	1.86174e-05	-2.24623	-1.09604	1.86407e-05	-2.24616	-1.09611
44281240	chr22:44281240:G:A	1.23532e-26	-2.19787	-0.974785	2.17915e-05	-2.27611	-0.908727	2.18097e-05	-2.27605	-0.909212
44281346	chr22:44281346:C:T	8.40279e-26	-5.82626e-10	-1.25542	0.000153134	-5.82626e-10	-1.23504	0.000153313	-5.82626e-10	-1.23514
44281427	chr22:44281427:T:A	3.0904e-26	-2.25568	-2.96855e-10	5.77483e-05	-2.21026	-2.96855e-10	5.78218e-05	-2.21026	-2.96855e-10
44281767	chr22:44281767:A:G	8.01143e-27	-2.36651	-1.23919	1.5274e-05	-2.29765	-1.24255	1.52934e-05	-2.29762	-1.24257
44281852	chr22:44281852:T:C	8.91287e-26	-5.82626e-10	-1.19648	0.000156666	-5.82626e-10	-1.21224	0.000156882	-5.82626e-10	-1.21212
44282093	chr22:44282093:G:A	9.01105e-26	-5.82626e-10	-1.18553	0.000162305	-5.82626e-10	-1.17688	0.000162519	-5.82626e-10	-1.17683
44282199	chr22:44282199:G:T	1.04654e-25	-5.82626e-10	-1.0359	0.000193732	-5.82626e-10	-0.999884	0.000193935	-5.82626e-10	-1.0001
44282210	chr22:44282210:G:A	8.65898e-26	-5.82626e-10	-1.22538	0.000157789	-5.82626e-10	-1.2051	0.000157971	-5.82626e-10	-1.20521
44282370	chr22:44282370:C:T	8.865e-26	-5.82626e-10	-1.20187	0.000161433	-5.82626e-10	-1.18227	0.000161612	-5.82626e-10	-1.18242
44282846	chr22:44282846:G:A	1.46205e-26	-2.30679	-0.697353	3.61584e-05	-2.01516	-0.663284	3.61984e-05	-2.01519	-0.663415
44282897	chr22:44282897:C:G	9.3792e-26	-5.82626e-10	-1.14549	0.000165202	-5.82626e-10	-1.15919	0.000165424	-5.82626e-10	-1.15911
44282938	chr22:44282938:G:A	8.26413e-26	-5.82626e-10	-1.27206	0.000149646	-5.82626e-10	-1.25808	0.000149832	-5.82626e-10	-1.2581
44282966	chr22:44282966:G:C	9.92979e-27	-2.1152	-1.27583	1.68519e-05	-2.1723	-1.26959	1.68732e-05	-2.17224	-1.26965
44283053	chr22:44283053:T:C	1.05114e-26	-2.23592	-1.09819	1.73228e-05	-2.35729	-1.05704	1.73428e-05	-2.35729	-1.05715
44283061	chr22:44283061:T:C	2.91926e-25	-5.82626e-10	-0.0100648	0.000512089	-5.82626e-10	-0.0278601	0.000512867	-5.82626e-10	-0.0276046
44283147	chr22:44283147:G:A	1.26134e-25	-5.82626e-10	-0.849223	0.000221133	-5.82626e-10	-0.867595	0.000221452	-5.82626e-10	-0.867413
44283241	chr22:44283241:G:A	1.36504e-25	-5.82626e-10	-0.770214	0.000265095	-5.82626e-10	-0.686269	0.000265309	-5.82626e-10	-0.686724
44283505	chr22:44283505:G:A	8.22775e-26	-5.82626e-10	-1.27647	0.000147689	-5.82626e-10	-1.27125	0.000147872	-5.82626e-10	-1.27128
44283595	chr22:44283595:A:C	1.82573e-25	-5.82626e-10	-0.479416	0.000375088	-5.82626e-10	-0.339199	0.000375336	-5.82626e-10	-0.339798
44283882	chr22:44283882:A:G	8.99794e-27	-2.21466	-1.27491	1.38427e-05	-2.36249	-1.27611	1.38603e-05	-2.36249	-1.2761
44284291	chr22:44284291:A:G	1.17616e-25	-5.82626e-10	-0.919141	0.000225856	-5.82626e-10	-0.846461	0.000226102	-5.82626e-10	-0.846635
44284311	chr22:44284311:C:T	1.59893e-25	-5.82626e-10	-0.612061	0.000321896	-5.82626e-10	-0.492128	0.000322142	-5.82626e-10	-0.492628
44284467	chr22:44284467:G:A	1.51446e-25	-0.666338	-2.96855e-10	0.000215376	-0.893973	-2.96855e-10	0.000215661	-0.893911	-2.96855e-10
44284509	chr22:44284509:G:A	1.60752e-25	-5.82626e-10	-0.606701	0.000323776	-5.82626e-10	-0.486306	0.000324023	-5.82626e-10	-0.486807
44284774	chr22:44284774:A:G	8.92579e-26	-5.82626e-10	-1.19504	0.000166231	-5.82626e-10	-1.15298	0.000166428	-5.82626e-10	-1.15306
44284798	chr22:44284798:G:A	2.49087e-26	-1.9711	-0.500249	4.11715e-05	-2.15465	-0.393966	4.11972e-05	-2.15469	-0.394564
44285103	chr22:44285103:G:A	1.64966e-25	-5.82626e-10	-0.580828	0.000332179	-5.82626e-10	-0.460683	0.000332433	-5.82626e-10	-0.461182
44285129	chr22:44285129:G:T	3.06804e-25	-5.82626e-10	0.0396421	0.00053698	-5.82626e-10	0.0196035	0.000537821	-5.82626e-10	0.0199056
44285213	chr22:44285213:T:C	1.11499e-25	-5.82626e-10	-0.972554	0.000208014	-5.82626e-10	-0.928752	0.000208211	-5.82626e-10	-0.929068
44285732	chr22:44285732:A:G	9.70321e-27	-2.23595	-1.17816	2.19375e-05	-2.01568	-1.16248	2.1964e-05	-2.0156	-1.16262
44285733	chr22:44285733:G:A	1.126e-25	-5.82626e-10	-0.962725	0.000210267	-5.82626e-10	-0.91798	0.000210465	-5.82626e-10	-0.9183
44285883	chr22:44285883:G:A	9.8311e-26	-5.82626e-10	-1.09843	0.000181855	-5.82626e-10	-1.06315	0.000182061	-5.82626e-10	-1.06328
44285889	chr22:44285889:G:A	1.57339e-25	-5.82626e-10	-0.628162	0.00031022	-5.82626e-10	-0.529075	0.000310472	-5.82626e-10	-0.529527
44285952	chr22:44285952:G:A	3.04762e-26	-2.34343	0.0738074	7.53649e-05	-2.09501	0.150996	7.54619e-05	-2.09503	0.151036
44286706	chr22:44286706:G:A	8.5575e-26	-5.82626e-10	-1.23717	0.00015508	-5.82626e-10	-1.22242	0.000155257	-5.82626e-10	-1.22254
44286811	chr22:44286811:C:T	8.92552e-26	-5.82626e-10	-1.19507	0.000165336	-5.82626e-10	-1.15838	0.000165524	-5.82626e-10	-1.1585
44286857	chr22:44286857:C:T	1.60944e-25	-0.605508	-2.96855e-10	0.000172699	-1.11481	-2.96855e-10	0.000172921	-1.11479	-2.96855e-10
44286918	chr22:44286918:T:G	8.58123e-26	-5.82626e-10	-1.2344	0.000157686	-5.82626e-10	-1.20575	0.000157875	-5.82626e-10	-1.20581
44286959	chr22:44286959:AGTGTCCGGCCT:A	1.54689e-25	-5.82626e-10	-0.645147	0.000294652	-5.82626e-10	-0.580564	0.000294939	-5.82626e-10	-0.580853
44286976	chr22:44286976:C:T	3.68856e-25	-5.82626e-10	0.223842	0.000644363	-5.82626e-10	0.201905	0.0006452	-5.82626e-10	0.20194
44287071	chr22:44287071:TG:T	1.97765e-26	-1.58988	-1.11219	1.64257e-05	-2.35433	-1.11318	1.64438e-05	-2.35435	-1.11332
44287340	chr22:44287340:G:A	1.19772e-25	-5.82626e-10	-0.900978	0.000228481	-5.82626e-10	-0.834904	0.000228704	-5.82626e-10	-0.835194
44287353	chr22:44287353:G:A	9.15424e-26	-5.82626e-10	-1.16976	0.000166407	-5.82626e-10	-1.15192	0.000166597	-5.82626e-10	-1.15204
44287381	chr22:44287381:G:A	8.23995e-26	-5.82626e-10	-1.27499	0.000147344	-5.82626e-10	-1.27359	0.000147533	-5.82626e-10	-1.27357
44287509	chr22:44287509:A:C	1.05761e-25	-5.82626e-10	-1.02539	0.000185365	-5.82626e-10	-1.04403	0.000185616	-5.82626e-10	-1.04394
44287762	chr22:44287762:G:A	8.45201e-26	-5.82626e-10	-1.24958	0.000150292	-5.82626e-10	-1.25378	0.000150485	-5.82626e-10	-1.25376
44288008	chr22:44288008:G:T	8.80556e-26	-5.82626e-10	-1.2086	0.000159934	-5.82626e-10	-1.19159	0.000160136	-5.82626e-10	-1.1916
44288014	chr22:44288014:TGGCTGGGCCACA:T	9.2855e-27	-2.36811	-1.09	1.91442e-05	-2.17191	-1.14245	1.91752e-05	-2.17189	-1.14211
44288082	chr22:44288082:C:T	8.43829e-26	-5.82626e-10	-1.2512	0.000149198	-5.82626e-10	-1.26108	0.000149394	-5.82626e-10	-1.26103
44288402	chr22:44288402:C:T	1.10809e-25	-5.82626e-10	-0.978757	0.000197802	-5.82626e-10	-0.979091	0.00019802	-5.82626e-10	-0.979252
44288463	chr22:44288463:C:T	8.36293e-26	-5.82626e-10	-1.26017	0.000148146	-5.82626e-10	-1.26816	0.00014834	-5.82626e-10	-1.26811
44288486	chr22:44288486:A:G	8.61214e-26	-5.82626e-10	-1.23081	0.000157446	-5.82626e-10	-1.20728	0.000157625	-5.82626e-10	-1.2074
44288496	chr22:44288496:C:A	8.1205e-27	-2.31641	-1.27576	2.62065e-05	-1.72455	-1.2758	2.62401e-05	-1.7245	-1.27583
44288878	chr22:44288878:C:G	8.44423e-26	-5.82626e-10	-1.2505	0.000150035	-5.82626e-10	-1.25549	0.000150227	-5.82626e-10	-1.25547
44289097	chr22:44289097:T:C	8.49871e-26	-5.82626e-10	-1.24407	0.000152782	-5.82626e-10	-1.23735	0.000152977	-5.82626e-10	-1.23733
44289558	chr22:44289558:G:A	8.92568e-26	-5.82626e-10	-1.19505	0.000156206	-5.82626e-10	-1.21518	0.000156418	-5.82626e-10	-1.21509
44289705	chr22:44289705:C:T	1.67377e-25	-5.82626e-10	-0.56632	0.000303925	-5.82626e-10	-0.549577	0.000304275	-5.82626e-10	-0.549687
44289738	chr22:44289738:G:A	7.73093e-27	-2.36955	-1.27179	2.06147e-05	-1.96514	-1.27521	2.06417e-05	-1.9651	-1.27521
44289876	chr22:44289876:T:C	3.46515e-26	-1.82046	-0.320762	4.49343e-05	-2.2759	-0.185256	4.49388e-05	-2.27593	-0.186393
44290261	chr22:44290261:G:A	8.53479e-26	-5.82626e-10	-1.23983	0.000153591	-5.82626e-10	-1.23207	0.000153788	-5.82626e-10	-1.23205
44290566	chr22:44290566:C:T	1.24705e-25	-5.82626e-10	-0.860613	0.000223078	-5.82626e-10	-0.858836	0.0002234	-5.82626e-10	-0.858658
44290880	chr22:44290880:C:T	9.27576e-26	-5.82626e-10	-1.15658	0.000159265	-5.82626e-10	-1.19579	0.000159491	-5.82626e-10	-1.19563
44291028	chr22:44291028:C:G	8.76494e-26	-5.82626e-10	-1.21322	0.00015531	-5.82626e-10	-1.22094	0.000155517	-5.82626e-10	-1.22086
44291060	chr22:44291060:G:A	9.04401e-26	-5.82626e-10	-1.18188	0.000165117	-5.82626e-10	-1.15971	0.000165321	-5.82626e-10	-1.15973
44291087	chr22:44291087:A:G	8.95306e-27	-2.31258	-1.18199	1.61428e-05	-2.32743	-1.15745	1.61633e-05	-2.32743	-1.15745
44291244	chr22:44291244:A:G	8.27305e-26	-5.82626e-10	-1.27098	0.000147467	-5.82626e-10	-1.27275	0.000147658	-5.82626e-10	-1.27272
44291355	chr22:44291355:C:T	1.01502e-25	-5.82626e-10	-1.06649	0.000179452	-5.82626e-10	-1.07645	0.000179711	-5.82626e-10	-1.07627
44291504	chr22:44291504:C:T	1.15176e-25	-5.82626e-10	-0.940104	0.00020565	-5.82626e-10	-0.940184	0.00020594	-5.82626e-10	-0.940037
44291560	chr22:44291560:AG:A	1.0376e-25	-5.82626e-10	-1.04448	0.000186093	-5.82626e-10	-1.04011	0.0001863	-5.82626e-10	-1.04026
44291981	chr22:44291981:C:T	3.04637e-26	-1.28766	-0.982367	2.52432e-05	-2.00644	-1.03136	2.52823e-05	-2.00643	-1.03108
44292257	chr22:44292257:G:A	5.20524e-26	-1.73432	-2.96855e-10	0.000124204	-1.44443	-2.96855e-10	0.000124366	-1.44439	-2.96855e-10
44292270	chr22:44292270:T:G	2.77642e-26	-2.36282	-2.96855e-10	5.73322e-05	-2.2175	-2.96855e-10	5.74055e-05	-2.21748	-2.96855e-10
44292281	chr22:44292281:C:G	8.6431e-26	-5.82626e-10	-1.22722	0.000151696	-5.82626e-10	-1.24448	0.000151895	-5.82626e-10	-1.24443
44292331	chr22:44292331:A:G	2.86483e-26	-2.33147	-2.96855e-10	4.91544e-05	-2.37139	-2.96855e-10	4.92163e-05	-2.3714	-2.96855e-10
44292479	chr22:44292479:T:C	8.22486e-26	-5.82626e-10	-1.27682	0.000147509	-5.82626e-10	-1.27247	0.000147691	-5.82626e-10	-1.2725
44292577	chr22:44292577:G:C	1.36685e-25	-5.82626e-10	-0.768885	0.000252781	-5.82626e-10	-0.733835	0.000253064	-5.82626e-10	-0.733976
44292658	chr22:44292658:G:C	7.99426e-27	-2.36437	-1.24347	2.17746e-05	-1.9229	-1.26271	2.18052e-05	-1.92286	-1.26261
44293190	chr22:44293190:C:T	1.00791e-25	-5.82626e-10	-1.07352	0.000173574	-5.82626e-10	-1.10976	0.000173825	-5.82626e-10	-1.10957
44293292	chr22:44293292:C:T	8.15923e-27	-2.31144	-1.27598	2.68415e-05	-1.7006	-1.27581	2.6876e-05	-1.70056	-1.27583
44293357	chr22:44293357:A:G	7.99743e-27	-2.33659	-1.27085	1.38945e-05	-2.36436	-1.27051	1.39118e-05	-2.36436	-1.27052
44293410	chr22:44293410:C:T	3.91379e-26	-2.06583	0.0463513	6.06533e-05	-2.35752	0.196332	6.06496e-05	-2.35753	0.195019
44293475	chr22:44293475:A:C	1.08014e-25	-5.82626e-10	-1.0043	0.000185209	-5.82626e-10	-1.04487	0.000185498	-5.82626e-10	-1.04458
44293944	chr22:44293944:C:T	3.42189e-26	-2.15379	-2.96855e-10	5.92997e-05	-2.18375	-2.96855e-10	5.93743e-05	-2.18376	-2.96855e-10
44294045	chr22:44294045:T:C	9.75771e-26	-5.82626e-10	-1.10592	0.000178044	-5.82626e-10	-1.08433	0.000178258	-5.82626e-10	-1.08439
44294256	chr22:44294256:C:T	8.59734e-26	-5.82626e-10	-1.23253	0.000156207	-5.82626e-10	-1.21518	0.00015639	-5.82626e-10	-1.21527
44294507	chr22:44294507:C:T	9.09398e-26	-5.82626e-10	-1.17637	0.000158691	-5.82626e-10	-1.1994	0.000158904	-5.82626e-10	-1.19932
44294696	chr22:44294696:C:T	1.12574e-25	-5.82626e-10	-0.962953	0.0002011	-5.82626e-10	-0.962558	0.000201319	-5.82626e-10	-0.962732
44295234	chr22:44295234:AT:A	8.59704e-26	-5.82626e-10	-1.23256	0.000155501	-5.82626e-10	-1.21971	0.000155693	-5.82626e-10	-1.21973
44295281	chr22:44295281:A:G	7.68202e-27	-2.37626	-1.27142	1.50445e-05	-2.28701	-1.26834	1.50634e-05	-2.287	-1.26835
44295289	chr22:44295289:T:A	1.08125e-26	-2.37385	-0.932009	2.53876e-05	-2.10841	-0.923686	2.5423e-05	-2.10838	-0.923584
44295675	chr22:44295675:A:G	7.80785e-27	-2.36685	-1.26458	1.4304e-05	-2.33444	-1.27137	1.43226e-05	-2.33444	-1.27134
44295760	chr22:44295760:A:G	7.64293e-27	-2.37599	-1.27679	1.48436e-05	-2.29215	-1.27663	1.48624e-05	-2.29215	-1.27663
44295772	chr22:44295772:G:A	1.15712e-25	-5.82626e-10	-0.935463	0.00020521	-5.82626e-10	-0.942325	0.000205433	-5.82626e-10	-0.942502
44295879	chr22:44295879:A:G	4.30773e-25	-5.82626e-10	0.379015	0.00078493	-5.82626e-10	0.399236	0.000786181	-5.82626e-10	0.399566
44296013	chr22:44296013:T:C	1.47534e-25	-5.82626e-10	-0.692505	0.000250454	-5.82626e-10	-0.743082	0.00025081	-5.82626e-10	-0.742925
44296239	chr22:44296239:AC:A	7.84514e-27	-2.37185	-1.25482	1.46653e-05	-2.31712	-1.26376	1.46845e-05	-2.31712	-1.26372
44296379	chr22:44296379:C:T	8.24002e-26	-5.82626e-10	-1.27498	0.000147727	-5.82626e-10	-1.27099	0.000147914	-5.82626e-10	-1.27099
44296412	chr22:44296412:AT:A	1.67864e-26	-2.20502	-0.660974	2.8147e-05	-2.25625	-0.672664	2.81717e-05	-2.25622	-0.673087
44296660	chr22:44296660:A:G	1.02252e-26	-2.09152	-1.27019	1.93572e-05	-2.0483	-1.25499	1.93797e-05	-2.0483	-1.25509
44296920	chr22:44296920:C:G	2.47132e-25	-5.82626e-10	-0.176643	0.000451385	-5.82626e-10	-0.154037	0.000451908	-5.82626e-10	-0.154142
44296974	chr22:44296974:T:C	7.64273e-27	-2.37623	-1.27658	1.38748e-05	-2.37394	-1.26235	1.38903e-05	-2.37394	-1.26249
44297021	chr22:44297021:A:G	1.41394e-25	-5.82626e-10	-0.735013	0.000263253	-5.82626e-10	-0.693244	0.00026355	-5.82626e-10	-0.693379
44297604	chr22:44297604:C:A	8.97015e-26	-5.82626e-10	-1.19008	0.000162474	-5.82626e-10	-1.17584	0.000162672	-5.82626e-10	-1.17588
44297638	chr22:44297638:T:C	4.13669e-26	-1.93076	-0.0333279	0.000126011	-1.53934	0.109349	0.00012607	-1.53933	0.108545
44298044	chr22:44298044:C:T	8.8977e-26	-5.82626e-10	-1.19819	0.000160396	-5.82626e-10	-1.18871	0.000160588	-5.82626e-10	-1.18878
44298111	chr22:44298111:T:G	1.60874e-25	-5.82626e-10	-0.605945	0.000297322	-5.82626e-10	-0.571542	0.000297622	-5.82626e-10	-0.571796
44298165	chr22:44298165:G:A	1.02268e-25	-5.82626e-10	-1.05896	0.000187642	-5.82626e-10	-1.03182	0.000187864	-5.82626e-10	-1.0319
44298479	chr22:44298479:AC:A	1.26748e-25	-5.82626e-10	-0.844361	0.000213447	-5.82626e-10	-0.902967	0.000213785	-5.82626e-10	-0.902648
44298790	chr22:44298790:G:A	1.19288e-25	-5.82626e-10	-0.905024	0.000214098	-5.82626e-10	-0.899923	0.00021439	-5.82626e-10	-0.899822
44298796	chr22:44298796:G:A	1.58449e-26	-2.33536	-0.588362	4.32668e-05	-1.97695	-0.52202	4.33087e-05	-1.9769	-0.522364
44299042	chr22:44299042:C:T	1.19149e-26	-2.2046	-1.00417	1.91523e-05	-2.34026	-0.97368	1.91709e-05	-2.34027	-0.97396
44299044	chr22:44299044:G:C	8.66743e-26	-5.82626e-10	-1.22441	0.000158258	-5.82626e-10	-1.20213	0.000158442	-5.82626e-10	-1.20223
44299156	chr22:44299156:T:C	4.95196e-25	-5.82626e-10	0.518387	0.000821817	-5.82626e-10	0.44516	0.000823428	-5.82626e-10	0.445856
44299170	chr22:44299170:C:T	1.00144e-26	-2.36046	-1.02208	3.00171e-05	-1.9006	-0.963992	3.00437e-05	-1.90055	-0.964423
44299208	chr22:44299208:C:T	8.98438e-27	-2.33856	-1.15251	2.32359e-05	-1.99053	-1.13013	2.32613e-05	-1.99048	-1.13035
44299319	chr22:44299319:G:A	1.27425e-26	-2.37057	-0.771047	2.33628e-05	-2.37159	-0.743619	2.33928e-05	-2.37159	-0.743601
44299378	chr22:44299378:C:T	9.93184e-26	-5.82626e-10	-1.08823	0.000180115	-5.82626e-10	-1.07276	0.000180333	-5.82626e-10	-1.07281
44300028	chr22:44300028:CAG:C	8.75676e-26	-5.82626e-10	-1.21415	0.000160189	-5.82626e-10	-1.19001	0.000160374	-5.82626e-10	-1.19011
44300091	chr22:44300091:A:G	1.04544e-25	-5.82626e-10	-1.03695	0.00018389	-5.82626e-10	-1.05202	0.000184122	-5.82626e-10	-1.05202
44300207	chr22:44300207:A:T	8.25412e-26	-5.82626e-10	-1.27327	0.00014754	-5.82626e-10	-1.27226	0.000147725	-5.82626e-10	-1.27227
44300316	chr22:44300316:G:T	3.17789e-25	-5.82626e-10	0.0748229	0.000512879	-5.82626e-10	-0.0263186	0.00051385	-5.82626e-10	-0.0256892
44300494	chr22:44300494:T:C	1.13762e-26	-1.98037	-1.27467	1.52426e-05	-2.26591	-1.27636	1.52615e-05	-2.26592	-1.27637
44301215	chr22:44301215:C:T	1.36263e-25	-5.82626e-10	-0.77198	0.000247902	-5.82626e-10	-0.753326	0.000248111	-5.82626e-10	-0.753742
44301862	chr22:44301862:A:G	9.75513e-27	-2.13373	-1.27504	1.37799e-05	-2.37538	-1.26777	1.37968e-05	-2.37538	-1.2678
44302139	chr22:44302139:G:A	1.72442e-25	-5.82626e-10	-0.536505	0.000319775	-5.82626e-10	-0.49874	0.000320179	-5.82626e-10	-0.498741
44302231	chr22:44302231:T:C	8.43237e-26	-5.82626e-10	-1.2519	0.000149181	-5.82626e-10	-1.2612	0.000149377	-5.82626e-10	-1.26115
44302232	chr22:44302232:T:C	1.21579e-25	-5.82626e-10	-0.885999	0.000206868	-5.82626e-10	-0.934278	0.000207212	-5.82626e-10	-0.933878
44302474	chr22:44302474:C:T	1.52424e-25	-5.82626e-10	-0.659902	0.000267212	-5.82626e-10	-0.678315	0.000267533	-5.82626e-10	-0.678378
44302513	chr22:44302513:A:C	9.14693e-26	-5.82626e-10	-1.17056	0.000170428	-5.82626e-10	-1.12804	0.000170588	-5.82626e-10	-1.12837
44303029	chr22:44303029:A:C	1.61049e-26	-1.83302	-1.07442	0.00010805	-0.587915	-0.995852	0.000108155	-0.587841	-0.996217
44303046	chr22:44303046:G:A	9.11156e-26	-5.82626e-10	-1.17444	0.000157926	-5.82626e-10	-1.20423	0.000158143	-5.82626e-10	-1.20412
44303086	chr22:44303086:T:C	8.72218e-26	-5.82626e-10	-1.21811	0.000153132	-5.82626e-10	-1.23506	0.000153331	-5.82626e-10	-1.23502
44303094	chr22:44303094:C:T	9.22404e-26	-5.82626e-10	-1.16217	0.000162177	-5.82626e-10	-1.17767	0.000162396	-5.82626e-10	-1.17758
44303240	chr22:44303240:CCT:C	1.23599e-25	-5.82626e-10	-0.869525	0.000208868	-5.82626e-10	-0.924658	0.000209193	-5.82626e-10	-0.924362
44303352	chr22:44303352:G:A	8.86483e-26	-5.82626e-10	-1.20189	0.000161963	-5.82626e-10	-1.17899	0.000162131	-5.82626e-10	-1.17922
44303524	chr22:44303524:T:A	1.333e-26	-2.24425	-0.8523	2.25076e-05	-2.26681	-0.885696	2.254e-05	-2.26681	-0.885519
44303648	chr22:44303648:T:C	1.08312e-26	-2.32106	-0.983076	1.98128e-05	-2.27516	-1.00487	1.98396e-05	-2.27515	-1.00479
44303653	chr22:44303653:T:A	1.24891e-26	-2.14266	-1.01905	4.15028e-05	-1.54838	-0.992216	4.15454e-05	-1.54831	-0.992523
44303677	chr22:44303677:G:A	2.03439e-26	-2.07324	-0.600548	7.0456e-05	-1.41326	-0.598112	7.05389e-05	-1.41318	-0.598273
44303700	chr22:44303700:T:C	1.00815e-26	-2.1694	-1.20646	2.06804e-05	-2.03461	-1.20256	2.07072e-05	-2.03458	-1.20256
44303943	chr22:44303943:C:T	9.19576e-27	-2.28569	-1.18213	2.63405e-05	-1.83185	-1.1634	2.63694e-05	-1.83179	-1.16362
44304067	chr22:44304067:A:T	8.00118e-27	-2.35651	-1.25046	1.78105e-05	-2.12006	-1.26651	1.78349e-05	-2.12003	-1.26644
44304196	chr22:44304196:A:G	8.22511e-26	-5.82626e-10	-1.27679	0.000147135	-5.82626e-10	-1.27501	0.000147317	-5.82626e-10	-1.27504
44304317	chr22:44304317:T:C	2.82038e-26	-2.12223	-0.224882	4.18855e-05	-2.29184	-0.239579	4.19512e-05	-2.29184	-0.239276
44304384	chr22:44304384:C:T	9.51112e-26	-5.82626e-10	-1.13152	0.000164205	-5.82626e-10	-1.16524	0.000164448	-5.82626e-10	-1.16502
44304505	chr22:44304505:A:T	1.01933e-25	-5.82626e-10	-1.06225	0.000177909	-5.82626e-10	-1.08508	0.000178161	-5.82626e-10	-1.08493
44304658	chr22:44304658:A:G	1.31089e-26	-2.30791	-0.805359	3.5568e-05	-1.89574	-0.799175	3.56084e-05	-1.89568	-0.799356
44304850	chr22:44304850:T:A	9.48008e-27	-2.37114	-1.06623	2.26446e-05	-2.04438	-1.10206	2.26784e-05	-2.04434	-1.10187
44305000	chr22:44305000:T:G	2.0757e-25	-5.82626e-10	-0.351097	0.000367904	-5.82626e-10	-0.358537	0.000368401	-5.82626e-10	-0.358448
44305166	chr22:44305166:C:G	1.88809e-26	-2.01425	-0.73417	5.30899e-05	-1.47818	-0.81619	5.31817e-05	-1.47813	-0.815772
44305213	chr22:44305213:C:T	1.13063e-26	-2.37639	-0.884818	2.3349e-05	-2.16916	-0.946647	2.33878e-05	-2.16913	-0.946274
44305813	chr22:44305813:C:T	8.78494e-26	-1.99924	0.788302	0.000137123	-2.00376	0.658278	0.000137428	-2.00376	0.659242
44307354	chr22:44307354:G:T	9.41418e-27	-2.37583	-1.06852	2.1466e-05	-2.09395	-1.10594	2.14975e-05	-2.09391	-1.10577
44307511	chr22:44307511:C:T	9.33363e-26	-5.82626e-10	-1.15036	0.000161668	-5.82626e-10	-1.18081	0.000161904	-5.82626e-10	-1.18062
44307633	chr22:44307633:G:T	3.32538e-25	-5.82626e-10	0.120189	0.000616634	-5.82626e-10	0.157918	0.000617396	-5.82626e-10	0.15789
44307728	chr22:44307728:A:C	3.38743e-25	-5.82626e-10	0.138676	0.000633919	-5.82626e-10	0.185563	0.0006345	-5.82626e-10	0.185217
44308513	chr22:44308513:A:G	9.4114e-26	-5.82626e-10	-1.14206	0.000166393	-5.82626e-10	-1.152	0.000166629	-5.82626e-10	-1.15185
44308796	chr22:44308796:GC:G	6.00866e-26	-0.316332	-1.27445	0.000389081	0.974251	-1.27682	0.000389627	0.974393	-1.27682
44308907	chr22:44308907:G:A	8.35497e-26	-5.82626e-10	-1.26112	0.000148515	-5.82626e-10	-1.26567	0.000148701	-5.82626e-10	-1.26568
44308911	chr22:44308911:TG:T	1.28211e-26	-1.914	-1.22147	4.95915e-05	-1.11034	-1.2522	4.96609e-05	-1.11028	-1.25212
44309172	chr22:44309172:A:C	8.6696e-26	-5.82626e-10	-1.22416	0.000158125	-5.82626e-10	-1.20297	0.0001583	-5.82626e-10	-1.20313
44309193	chr22:44309193:T:C	9.37547e-27	-2.29055	-1.15792	2.05719e-05	-2.07044	-1.17199	2.06005e-05	-2.07042	-1.17189
44309215	chr22:44309215:G:A	1.40456e-26	-1.88792	-1.15634	3.87067e-05	-1.4664	-1.14395	3.8756e-05	-1.46635	-1.14399
44309308	chr22:44309308:A:T	1.57831e-26	-1.65125	-1.27638	1.56263e-05	-2.2406	-1.2768	1.56459e-05	-2.24061	-1.2768
44309337	chr22:44309337:G:A	8.5323e-26	-5.82626e-10	-1.24012	0.000151167	-5.82626e-10	-1.24797	0.000151356	-5.82626e-10	-1.24798
44309360	chr22:44309360:G:A	1.25701e-26	-2.36815	-0.787097	3.08033e-05	-2.10785	-0.730885	3.08277e-05	-2.10784	-0.731367
44309374	chr22:44309374:C:T	1.71503e-26	-2.24876	-0.59579	2.88047e-05	-2.37629	-0.529533	2.8824e-05	-2.37629	-0.530127
44309389	chr22:44309389:C:T	6.50274e-26	-0.393541	-1.11822	6.84675e-05	-0.933071	-1.10693	6.85626e-05	-0.933037	-1.10684
44309481	chr22:44309481:T:G	5.81804e-26	-1.28197	-0.34105	0.000151128	-0.97603	-0.272203	0.000151235	-0.976001	-0.272787
44309679	chr22:44309679:A:G	2.73996e-26	-2.37604	-2.96855e-10	0.000346623	-0.418122	-2.96855e-10	0.000347114	-0.417967	-2.96855e-10
44309759	chr22:44309759:G:A	8.22944e-26	-5.82626e-10	-1.27626	0.000146895	-5.82626e-10	-1.27664	0.000147079	-5.82626e-10	-1.27665
44309883	chr22:44309883:T:C	1.17016e-25	-5.82626e-10	-0.924258	0.00020882	-5.82626e-10	-0.924887	0.000209114	-5.82626e-10	-0.924742
44309979	chr22:44309979:C:T	1.37632e-24	-5.82626e-10	1.5406	0.00259575	-5.82626e-10	1.59527	0.0025963	-5.82626e-10	1.59422
44310119	chr22:44310119:G:A	8.67445e-26	-5.82626e-10	-1.2236	0.000154233	-5.82626e-10	-1.22789	0.000154432	-5.82626e-10	-1.22786
44310248	chr22:44310248:G:A	9.82397e-26	-5.82626e-10	-1.09916	0.000178616	-5.82626e-10	-1.08112	0.0001788	-5.82626e-10	-1.08135
44310271	chr22:44310271:T:C	9.11965e-26	-5.82626e-10	-1.17355	0.000167735	-5.82626e-10	-1.14397	0.000167912	-5.82626e-10	-1.14418
44310336	chr22:44310336:A:T	2.15677e-25	0.933804	-1.24659	0.000177562	0.146509	-1.23355	0.000177784	0.146548	-1.2336
44310934	chr22:44310934:A:G	2.8922e-25	-0.910564	0.891186	0.000508905	-0.928625	0.894529	0.000509473	-0.928609	0.894366
44311146	chr22:44311146:A:G	1.36815e-26	-2.37271	-0.697817	2.6789e-05	-2.30447	-0.673892	2.68121e-05	-2.30447	-0.674295
44311187	chr22:44311187:C:T	2.03223e-25	-1.18473	0.812468	0.000345644	-1.19598	0.775027	0.0003462	-1.19596	0.775357
44311627	chr22:44311627:G:A	1.11043e-25	-5.82626e-10	-0.976649	0.000190349	-5.82626e-10	-1.0175	0.000190656	-5.82626e-10	-1.01715
44312273	chr22:44312273:T:C	8.79034e-26	-5.82626e-10	-1.21033	0.000154808	-5.82626e-10	-1.22417	0.000155023	-5.82626e-10	-1.22405
44312335	chr22:44312335:A:G	8.43059e-26	-5.82626e-10	-1.25211	0.000149506	-5.82626e-10	-1.25902	0.000149693	-5.82626e-10	-1.25903
44312385	chr22:44312385:C:T	5.66389e-25	0.652716	-2.96855e-10	0.000490521	-0.0708904	-2.96855e-10	0.000491154	-0.0708619	-2.96855e-10
44312496	chr22:44312496:TAGCACC:T	8.93898e-26	-5.82626e-10	-1.19356	0.000157554	-5.82626e-10	-1.20659	0.000157749	-5.82626e-10	-1.20661
44312798	chr22:44312798:C:T	8.51925e-26	-5.82626e-10	-1.24165	0.000150658	-5.82626e-10	-1.25134	0.000150862	-5.82626e-10	-1.25125
44312851	chr22:44312851:T:C	1.54353e-25	-5.82626e-10	-0.647325	0.000284069	-5.82626e-10	-0.617139	0.00028441	-5.82626e-10	-0.617202
44312892	chr22:44312892:T:C	8.54938e-26	-5.82626e-10	-1.23812	0.000154439	-5.82626e-10	-1.22656	0.000154631	-5.82626e-10	-1.22658
44313107	chr22:44313107:G:C	1.20723e-26	-1.92752	-1.26813	3.18969e-05	-1.54308	-1.26077	3.19369e-05	-1.54303	-1.26082
44313200	chr22:44313200:T:A	1.12774e-26	-2.35178	-0.911989	2.06325e-05	-2.34401	-0.895478	2.06539e-05	-2.34401	-0.895705
44313265	chr22:44313265:C:A	6.31652e-25	-1.58704	2.34881	0.00408234	-0.503726	2.55179	0.00408216	-0.503619	2.55038
44313483	chr22:44313483:C:A	8.48873e-26	-5.82626e-10	-1.24524	0.000150053	-5.82626e-10	-1.25537	0.000150255	-5.82626e-10	-1.25529
44313588	chr22:44313588:C:T	1.63969e-25	-5.82626e-10	-0.58689	0.000287749	-5.82626e-10	-0.604271	0.000288188	-5.82626e-10	-0.604006
44313731	chr22:44313731:T:C	1.33686e-25	-0.521233	-0.269841	0.000124193	-1.24086	-0.203659	0.000124294	-1.24087	-0.204098
44313874	chr22:44313874:G:A	5.56344e-25	1.90028	-1.26546	0.000398895	0.995543	-1.2732	0.000399433	0.995589	-1.27316
44313979	chr22:44313979:T:C	8.82263e-26	-5.82626e-10	-1.20666	0.000160828	-5.82626e-10	-1.18602	0.000161015	-5.82626e-10	-1.18612
44313995	chr22:44313995:G:A	1.12614e-26	-2.20115	-1.06404	1.82546e-05	-2.34668	-1.01527	1.82723e-05	-2.34668	-1.01555
44314159	chr22:44314159:G:T	4.92585e-26	-1.78948	-2.96855e-10	0.000113213	-1.53709	-2.96855e-10	0.000113357	-1.53707	-2.96855e-10
44314315	chr22:44314315:G:A	8.316e-26	-5.82626e-10	-1.2658	0.000148381	-5.82626e-10	-1.26658	0.000148567	-5.82626e-10	-1.26659
44314363	chr22:44314363:TC:T	3.48743e-26	-2.13481	-2.96855e-10	6.76511e-05	-2.05199	-2.96855e-10	6.77368e-05	-2.05199	-2.96855e-10
44314878	chr22:44314878:T:C	2.9793e-26	-2.37639	0.084099	6.95934e-05	-2.32688	0.303189	6.96171e-05	-2.32687	0.302262
44314894	chr22:44314894:G:A	1.14928e-26	-2.20958	-1.03527	1.69075e-05	-2.3764	-1.0622	1.69292e-05	-2.3764	-1.06218
44315104	chr22:44315104:G:A	1.48049e-26	-1.91946	-1.07215	4.05692e-05	-1.44958	-1.11377	4.06337e-05	-1.44954	-1.11348
44315382	chr22:44315382:G:A	3.4935e-25	1.44047	-1.27096	0.000268523	0.602463	-1.27588	0.000268879	0.602506	-1.27586
44315436	chr22:44315436:T:C	2.16793e-26	-1.33357	-1.27663	1.63078e-05	-2.19993	-1.27479	1.63277e-05	-2.19994	-1.27481
44315597	chr22:44315597:A:G	1.00197e-24	1.22315	-2.96855e-10	0.0010358	0.676573	-2.96855e-10	0.00103718	0.676643	-2.96855e-10
44315778	chr22:44315778:C:A	8.26587e-26	-5.82626e-10	-1.27184	0.0001471	-5.82626e-10	-1.27525	0.000147289	-5.82626e-10	-1.27523
44316472	chr22:44316472:A:G	8.83412e-26	-5.82626e-10	-1.20536	0.000161012	-5.82626e-10	-1.18488	0.000161188	-5.82626e-10	-1.18505
44317170	chr22:44317170:C:T	8.62209e-25	-5.82626e-10	1.07293	0.00160918	-5.82626e-10	1.11712	0.00161114	-5.82626e-10	1.11707
44317296	chr22:44317296:G:A	8.22693e-26	-5.82626e-10	-1.27657	0.000146989	-5.82626e-10	-1.276	0.000147173	-5.82626e-10	-1.27601
44317639	chr22:44317639:G:A	1.87379e-25	-5.82626e-10	-0.453433	0.000344608	-5.82626e-10	-0.423949	0.000345018	-5.82626e-10	-0.424024
44317669	chr22:44317669:A:G	3.47206e-25	1.38902	-1.22566	0.000247477	0.447349	-1.20239	0.000247753	0.447382	-1.20257
44317728	chr22:44317728:G:A	3.41757e-26	-2.15505	-2.96855e-10	5.48722e-05	-2.26135	-2.96855e-10	5.49419e-05	-2.26134	-2.96855e-10
44317869	chr22:44317869:C:T	8.9447e-26	-5.82626e-10	-1.19292	0.000163037	-5.82626e-10	-1.17238	0.000163218	-5.82626e-10	-1.17253
44318114	chr22:44318114:G:A	1.46957e-25	-5.82626e-10	-0.696426	0.000275591	-5.82626e-10	-0.647439	0.000275919	-5.82626e-10	-0.647515
44318433	chr22:44318433:A:G	1.49682e-25	-5.82626e-10	-0.678054	0.000262161	-5.82626e-10	-0.697397	0.000262539	-5.82626e-10	-0.69722
44318664	chr22:44318664:C:T	2.39223e-26	-1.56269	-0.949068	3.376e-05	-1.75083	-0.996246	3.38115e-05	-1.75084	-0.995976
44319152	chr22:44319152:G:A	1.35326e-26	-2.36098	-0.720482	2.67238e-05	-2.33429	-0.646515	2.67345e-05	-2.33429	-0.647379
44319507	chr22:44319507:G:T	8.77677e-26	-5.82626e-10	-1.21187	0.000154098	-5.82626e-10	-1.22877	0.00015431	-5.82626e-10	-1.22866
44319571	chr22:44319571:C:T	1.12012e-26	-2.12964	-1.14091	1.69524e-05	-2.33567	-1.10028	1.69648e-05	-2.33567	-1.10081
44319623	chr22:44319623:C:T	1.21017e-26	-2.0167	-1.17652	1.71878e-05	-2.28105	-1.14111	1.72014e-05	-2.28106	-1.14158
44319917	chr22:44319917:C:T	9.72309e-26	-1.90385	0.794373	0.000137214	-2.16197	0.81715	0.000137507	-2.16198	0.818028
44319944	chr22:44319944:G:A	1.01971e-26	-2.10131	-1.26315	1.47644e-05	-2.32207	-1.25207	1.47803e-05	-2.32207	-1.25225
44320396	chr22:44320396:G:T	1.20445e-26	-2.02996	-1.168	1.72292e-05	-2.28853	-1.13123	1.72426e-05	-2.28853	-1.1317
44320658	chr22:44320658:G:A	9.24555e-26	-5.82626e-10	-1.15984	0.000165535	-5.82626e-10	-1.15718	0.000165749	-5.82626e-10	-1.15715
44320679	chr22:44320679:C:G	9.45127e-26	-5.82626e-10	-1.13783	0.000169238	-5.82626e-10	-1.13505	0.000169457	-5.82626e-10	-1.13502
44320872	chr22:44320872:T:C	9.25507e-27	-2.18867	-1.27273	1.39286e-05	-2.35609	-1.27632	1.39465e-05	-2.3561	-1.27629
44321051	chr22:44321051:A:G	1.56097e-26	-2.25029	-0.688383	2.47216e-05	-2.37101	-0.687676	2.47635e-05	-2.37101	-0.687242
44321254	chr22:44321254:C:T	1.67519e-25	-5.82626e-10	-0.565467	0.000308937	-5.82626e-10	-0.533222	0.000309216	-5.82626e-10	-0.533581
44321359	chr22:44321359:T:C	2.64696e-26	-2.03088	-0.379689	5.29512e-05	-2.02209	-0.274895	5.29906e-05	-2.02208	-0.275428
44321474	chr22:44321474:TTCCTACTGGCAGAATTGCTCCCCA:T	3.41048e-26	-1.93583	-0.221303	7.82625e-05	-1.81384	-0.0924508	7.83257e-05	-1.81382	-0.0929244
44321767	chr22:44321767:C:T	2.07803e-25	-2.33692	1.98694	0.000565203	-2.33221	2.40303	0.0005643	-2.3322	2.40017
44321871	chr22:44321871:C:T	4.13698e-25	-1.05102	1.38959	0.000643135	-1.20244	1.40244	0.00064443	-1.20242	1.40317
44322258	chr22:44322258:C:T	8.43628e-26	-5.82626e-10	-1.25144	0.000153034	-5.82626e-10	-1.2357	0.000153219	-5.82626e-10	-1.23575
44322288	chr22:44322288:T:C	9.78823e-27	-2.1295	-1.27589	1.41726e-05	-2.33823	-1.27682	1.41904e-05	-2.33823	-1.27682
44322463	chr22:44322463:C:T	1.50012e-26	-2.37592	-0.602514	2.57694e-05	-2.34386	-0.673307	2.58134e-05	-2.34386	-0.672871
44322524	chr22:44322524:T:C	1.60331e-26	-2.24621	-0.665697	2.52638e-05	-2.37005	-0.666932	2.53069e-05	-2.37006	-0.666485
44322592	chr22:44322592:C:G	1.25773e-26	-2.30306	-0.851614	2.13433e-05	-2.37627	-0.82935	2.13748e-05	-2.37627	-0.829139
44323919	chr22:44323919:A:G	1.29389e-26	-2.08306	-1.04327	1.81635e-05	-2.31952	-1.04743	1.819e-05	-2.31952	-1.04722
44323927	chr22:44323927:T:C	8.23817e-26	-5.82626e-10	-1.2752	0.000148327	-5.82626e-10	-1.26694	0.000148503	-5.82626e-10	-1.26701
44324647	chr22:44324647:T:C	1.08776e-25	-5.82626e-10	-0.997277	0.000200278	-5.82626e-10	-0.966652	0.000200505	-5.82626e-10	-0.966781
44324703	chr22:44324703:A:G	1.76962e-26	-2.083	-0.73021	2.61899e-05	-2.31857	-0.682416	2.6222e-05	-2.31858	-0.682446
44324992	chr22:44324992:C:T	8.27736e-26	-5.82626e-10	-1.27046	0.000149724	-5.82626e-10	-1.25757	0.000149897	-5.82626e-10	-1.25767
44325117	chr22:44325117:C:A	1.17662e-26	-2.06759	-1.15375	1.66672e-05	-2.3102	-1.14271	1.66826e-05	-2.31021	-1.14305
44325519	chr22:44325519:T:G	3.94621e-26	-2.01122	-2.96855e-10	8.40079e-05	-1.83545	-2.96855e-10	8.41212e-05	-1.83536	-2.96855e-10
44327673	chr22:44327673:A:G	1.02925e-25	-5.82626e-10	-1.05257	0.000176606	-5.82626e-10	-1.09244	0.000176881	-5.82626e-10	-1.09214
44327728	chr22:44327728:T:C	3.42646e-25	-5.82626e-10	0.150131	0.000640986	-5.82626e-10	0.196649	0.000641779	-5.82626e-10	0.196624
44327818	chr22:44327818:C:T	1.21144e-25	-5.82626e-10	-0.889583	0.000211622	-5.82626e-10	-0.911555	0.000211881	-5.82626e-10	-0.911594
44328119	chr22:44328119:G:A	8.24782e-26	-5.82626e-10	-1.27403	0.000147104	-5.82626e-10	-1.27522	0.000147289	-5.82626e-10	-1.27522
44328245	chr22:44328245:A:C	2.16147e-26	-1.43223	-1.18096	9.85538e-05	-0.481144	-1.19461	9.8704e-05	-0.481044	-1.19445
44328451	chr22:44328451:G:A	8.48785e-26	-5.82626e-10	-1.24534	0.000150847	-5.82626e-10	-1.25009	0.00015103	-5.82626e-10	-1.25014
44328988	chr22:44328988:C:T	3.12555e-26	-1.92671	-0.317657	7.03371e-05	-1.92439	-0.0886725	7.03713e-05	-1.92436	-0.0894713
44329177	chr22:44329177:G:A	1.45044e-26	-1.78329	-1.22882	6.49501e-05	-0.875877	-1.21686	6.50212e-05	-0.87578	-1.21713
44329205	chr22:44329205:A:G	8.22579e-26	-5.82626e-10	-1.27671	0.000146903	-5.82626e-10	-1.27659	0.000147087	-5.82626e-10	-1.27659
44329453	chr22:44329453:A:AC	1.47758e-26	-1.71933	-1.27425	5.96826e-05	-0.914751	-1.26257	5.97545e-05	-0.914667	-1.26271
44329864	chr22:44329864:A:G	1.27212e-24	-5.82626e-10	1.46187	0.00226734	-5.82626e-10	1.46	0.00226944	-5.82626e-10	1.45967
44330160	chr22:44330160:G:C	2.73937e-26	-2.37625	-2.96855e-10	5.13785e-05	-2.32714	-2.96855e-10	5.14436e-05	-2.32713	-2.96855e-10
44330340	chr22:44330340:C:T	1.02191e-26	-2.08634	-1.27597	1.54358e-05	-2.26049	-1.26918	1.54542e-05	-2.2605	-1.26924
44331672	chr22:44331672:C:G	3.89936e-25	-2.36506	2.64448	0.000835954	-2.29077	2.75299	0.000836388	-2.29077	2.75224
44331687	chr22:44331687:C:T	4.17658e-26	-1.95449	-2.96855e-10	0.000111617	-1.55129	-2.96855e-10	0.000111759	-1.55127	-2.96855e-10
44332559	chr22:44332559:A:G	8.64936e-26	-5.82626e-10	-1.2265	0.000151991	-5.82626e-10	-1.24254	0.000152185	-5.82626e-10	-1.24252
44333094	chr22:44333094:A:T	1.23479e-25	-5.82626e-10	-0.870492	0.000215509	-5.82626e-10	-0.893356	0.000215786	-5.82626e-10	-0.893332
44333613	chr22:44333613:T:C	1.01534e-26	-2.13661	-1.23215	1.48291e-05	-2.35116	-1.21861	1.48451e-05	-2.35117	-1.21878
44333798	chr22:44333798:C:T	8.27462e-26	-5.82626e-10	-1.27079	0.000147541	-5.82626e-10	-1.27225	0.000147727	-5.82626e-10	-1.27225
44333910	chr22:44333910:C:T	4.79829e-26	-0.623226	-1.19249	0.000498429	1.11766	-1.17256	0.000498952	1.11782	-1.17293
44333996	chr22:44333996:G:C	9.84318e-26	-5.82626e-10	-1.0972	0.000178504	-5.82626e-10	-1.08175	0.000178732	-5.82626e-10	-1.08173
44334109	chr22:44334109:T:C	3.85874e-25	-5.82626e-10	0.268946	0.00069626	-5.82626e-10	0.279365	0.000696089	-5.82626e-10	0.277858
44334138	chr22:44334138:G:A	2.35716e-25	-5.82626e-10	-0.223938	0.000470582	-5.82626e-10	-0.112387	0.000470766	-5.82626e-10	-0.113258
44334790	chr22:44334790:T:G	8.27093e-26	-5.82626e-10	-1.27123	0.000148374	-5.82626e-10	-1.26662	0.000148554	-5.82626e-10	-1.26667
44335123	chr22:44335123:G:A	1.13537e-25	0.317274	-1.27171	0.000959961	1.86635	-1.26581	0.000961219	1.8665	-1.26592
44335609	chr22:44335609:G:A	2.1738e-26	-1.5514	-1.0561	1.75947e-05	-2.32695	-1.07182	1.76151e-05	-2.32696	-1.07191
44335631	chr22:44335631:GTGAA:G	8.68668e-26	-5.82626e-10	-1.22219	0.000153204	-5.82626e-10	-1.23459	0.0001534	-5.82626e-10	-1.23457
44335982	chr22:44335982:G:T	9.01367e-26	-5.82626e-10	-1.18524	0.000157573	-5.82626e-10	-1.20647	0.000157774	-5.82626e-10	-1.20646
44336423	chr22:44336423:T:C	2.88178e-26	-2.32557	-2.96855e-10	4.90317e-05	-2.37389	-2.96855e-10	4.90936e-05	-2.37389	-2.96855e-10
44336542	chr22:44336542:A:G	1.26157e-25	-2.29199	1.44296	0.000188773	-2.36808	1.34227	0.000189186	-2.36808	1.34319
44336582	chr22:44336582:T:C	8.61626e-26	-5.82626e-10	-1.23033	0.000152728	-5.82626e-10	-1.2377	0.000152922	-5.82626e-10	-1.23769
44336980	chr22:44336980:ATGGCCT:A	4.32747e-26	-0.696012	-1.22298	0.000415214	0.966502	-1.20407	0.000415678	0.966654	-1.20436
44337367	chr22:44337367:T:A	7.05004e-26	-1.12405	-0.306897	8.13776e-05	-1.61964	-0.247616	8.14669e-05	-1.61963	-0.247791
44337474	chr22:44337474:C:T	3.02547e-25	-1.80932	1.83499	0.000397807	-2.24628	1.96589	0.000397708	-2.24625	1.96434
44337629	chr22:44337629:A:G	3.07433e-26	-2.26089	-2.96855e-10	6.91236e-05	-2.03046	-2.96855e-10	6.92119e-05	-2.03045	-2.96855e-10
44338321	chr22:44338321:G:A	1.83906e-25	-1.73365	1.26151	0.00059114	-1.44114	1.55684	0.000591448	-1.4411	1.55606
44338325	chr22:44338325:T:G	1.79229e-25	-1.75941	1.26151	0.000572782	-1.47269	1.55684	0.00057308	-1.47265	1.55606
44338335	chr22:44338335:A:G	1.98313e-25	-1.70107	1.30434	0.000639317	-1.40472	1.59877	0.00063965	-1.40469	1.59799
44338974	chr22:44338974:G:A	1.3929e-26	-1.86217	-1.19042	1.87417e-05	-2.1611	-1.17451	1.87631e-05	-2.16111	-1.17462
44339066	chr22:44339066:CA:C	1.95862e-25	-2.19298	1.78382	0.000385551	-2.28589	1.9742	0.000385758	-2.28589	1.97348
44339355	chr22:44339355:G:A	3.15237e-26	-2.23583	-2.96855e-10	5.18168e-05	-2.31864	-2.96855e-10	5.18814e-05	-2.31866	-2.96855e-10
44339460	chr22:44339460:T:C	1.03547e-25	-5.82626e-10	-1.04654	0.000192204	-5.82626e-10	-1.0078	0.000192423	-5.82626e-10	-1.00793
44339467	chr22:44339467:C:A	1.50507e-26	-1.93642	-1.03871	2.83541e-05	-1.95735	-0.96424	2.83824e-05	-1.95732	-0.964529
44339620	chr22:44339620:T:C	3.16272e-26	-1.93326	-0.299288	6.88017e-05	-1.96052	-0.074607	6.88164e-05	-1.9605	-0.0756775
44339786	chr22:44339786:T:C	3.74403e-26	-1.82192	-0.241899	8.41204e-05	-1.84938	0.0152747	8.41328e-05	-1.84936	0.0141355
44339839	chr22:44339839:C:T	3.10282e-25	-5.82626e-10	0.0509146	0.000573109	-5.82626e-10	0.0847173	0.00057385	-5.82626e-10	0.0847467
44339856	chr22:44339856:A:G	8.79272e-26	-5.82626e-10	-1.21006	0.000154347	-5.82626e-10	-1.22715	0.000154552	-5.82626e-10	-1.22709
44339892	chr22:44339892:G:A	3.93189e-26	-1.84068	-0.174184	8.90203e-05	-1.87135	0.0938601	8.90295e-05	-1.87133	0.0926776
44339987	chr22:44339987:T:C	4.1195e-26	-1.80376	-0.164485	9.31861e-05	-1.83669	0.104933	9.31952e-05	-1.83667	0.103745
44340268	chr22:44340268:A:G	1.74383e-25	-5.82626e-10	-0.525311	0.00032057	-5.82626e-10	-0.496257	0.000320918	-5.82626e-10	-0.496436
44340270	chr22:44340270:C:T	8.51126e-26	-5.82626e-10	-1.24259	0.000151277	-5.82626e-10	-1.24725	0.000151481	-5.82626e-10	-1.24716
44340306	chr22:44340306:A:G	8.48985e-27	-2.3008	-1.24689	1.74745e-05	-2.16486	-1.24075	1.74987e-05	-2.16485	-1.24065
44340383	chr22:44340383:G:T	2.03114e-26	-1.50142	-1.17396	1.5963e-05	-2.31077	-1.18532	1.59819e-05	-2.31078	-1.18538
44340390	chr22:44340390:T:C	2.05283e-25	-5.82626e-10	-0.362176	0.000379487	-5.82626e-10	-0.327537	0.000379893	-5.82626e-10	-0.327732
44340409	chr22:44340409:T:C	1.87245e-25	-5.82626e-10	-0.454147	0.000345791	-5.82626e-10	-0.420523	0.000346159	-5.82626e-10	-0.420723
44340616	chr22:44340616:A:G	1.83868e-25	-5.82626e-10	-0.472347	0.000338328	-5.82626e-10	-0.442342	0.000338693	-5.82626e-10	-0.442527
44340818	chr22:44340818:G:A	9.97494e-26	-5.82626e-10	-1.0839	0.00018655	-5.82626e-10	-1.03766	0.000186715	-5.82626e-10	-1.03804
44340877	chr22:44340877:G:A	3.0517e-25	-5.82626e-10	0.0343018	0.000566973	-5.82626e-10	0.0739529	0.000567571	-5.82626e-10	0.0737452
44340983	chr22:44340983:C:A	3.0391e-25	-5.82626e-10	0.0301662	0.000564598	-5.82626e-10	0.0697551	0.000565194	-5.82626e-10	0.0695477
44340995	chr22:44340995:C:G	2.09948e-25	-5.82626e-10	-0.339705	0.000418524	-5.82626e-10	-0.229623	0.000418675	-5.82626e-10	-0.230525
44341012	chr22:44341012:T:G	1.95999e-25	-5.82626e-10	-0.408454	0.000362092	-5.82626e-10	-0.374461	0.000362477	-5.82626e-10	-0.37466
44341343	chr22:44341343:C:T	1.02901e-25	-5.82626e-10	-1.0528	0.000179065	-5.82626e-10	-1.07861	0.000179364	-5.82626e-10	-1.0782
44341472	chr22:44341472:G:A	2.74622e-26	-2.37375	-2.96855e-10	4.98198e-05	-2.35794	-2.96855e-10	4.98829e-05	-2.35794	-2.96855e-10
44341600	chr22:44341600:C:A	1.96294e-26	-2.28471	-0.42483	3.63684e-05	-2.37023	-0.30243	3.64081e-05	-2.37023	-0.302599
44341886	chr22:44341886:A:G	3.00678e-26	-2.36022	0.0771125	7.62494e-05	-2.20604	0.273695	7.63211e-05	-2.20601	0.273339
44341908	chr22:44341908:G:T	3.23851e-26	-1.08575	-1.12312	2.00016e-05	-2.15835	-1.1122	2.00217e-05	-2.15838	-1.11242
44342163	chr22:44342163:A:T	5.46598e-26	-2.37207	0.68663	0.000163215	-2.15411	0.98282	0.000163288	-2.15407	0.981967
44342250	chr22:44342250:A:G	4.78685e-26	-2.37577	0.557664	0.000147999	-2.11342	0.844268	0.000148069	-2.11338	0.843434
44342522	chr22:44342522:A:G	2.81459e-26	-2.34916	-2.96855e-10	5.25238e-05	-2.30509	-2.96855e-10	5.25904e-05	-2.30509	-2.96855e-10
44342526	chr22:44342526:A:G	7.86608e-27	-2.34822	-1.27578	1.96976e-05	-2.00914	-1.27672	1.97232e-05	-2.0091	-1.27672
44343314	chr22:44343314:G:A	1.17499e-26	-2.01808	-1.20464	3.74922e-05	-1.47143	-1.17079	3.75284e-05	-1.47138	-1.17115
44343430	chr22:44343430:G:A	1.19951e-26	-1.93216	-1.26991	1.66475e-05	-2.20006	-1.25404	1.66667e-05	-2.20007	-1.25414
44343560	chr22:44343560:G:A	8.2545e-26	-5.82626e-10	-1.27322	0.000147742	-5.82626e-10	-1.27089	0.000147925	-5.82626e-10	-1.27092
44343582	chr22:44343582:A:C	1.28504e-26	-1.87788	-1.25532	1.69056e-05	-2.16768	-1.27104	1.69274e-05	-2.16769	-1.271
44343646	chr22:44343646:T:C	1.23261e-25	-5.82626e-10	-0.872265	0.000213836	-5.82626e-10	-0.901151	0.00021406	-5.82626e-10	-0.901363
44343712	chr22:44343712:G:T	8.84635e-26	-2.22619	1.02221	0.00013446	-2.33032	0.965222	0.000134741	-2.33032	0.966053
44344526	chr22:44344526:G:A	3.1822e-26	-1.41737	-0.809039	4.67419e-05	-1.67458	-0.747134	4.6801e-05	-1.67457	-0.74715
44344535	chr22:44344535:C:T	6.61454e-26	-0.690902	-0.803808	2.25557e-05	-2.33157	-0.818803	2.25849e-05	-2.33159	-0.818753
44344647	chr22:44344647:A:G	1.45235e-26	-1.76062	-1.25018	5.95628e-05	-0.934548	-1.24478	5.96329e-05	-0.934461	-1.24495
44344692	chr22:44344692:C:T	1.65655e-25	-1.80996	1.23331	0.000267914	-1.97555	1.29986	0.000268227	-1.97556	1.29977
44344699	chr22:44344699:C:T	1.67197e-26	-2.21008	-0.659896	2.88898e-05	-2.35969	-0.543177	2.89151e-05	-2.35969	-0.543569
44344787	chr22:44344787:T:A	1.01245e-25	-5.82626e-10	-1.06902	0.000177795	-5.82626e-10	-1.08572	0.000177992	-5.82626e-10	-1.08588
44344844	chr22:44344844:G:A	2.49628e-26	-1.50187	-0.967308	3.60464e-05	-1.75639	-0.925161	3.60937e-05	-1.75637	-0.92513
44345058	chr22:44345058:G:A	7.93629e-26	-0.720793	-0.591742	2.77135e-05	-2.35248	-0.591957	2.77478e-05	-2.3525	-0.591966
44345391	chr22:44345391:A:G	4.30937e-26	-1.8332	-0.089985	0.000108951	-1.77034	0.194877	0.000108967	-1.77032	0.193738
44345462	chr22:44345462:G:A	2.59345e-25	-0.128408	-2.96855e-10	5.46883e-05	-2.26471	-2.96855e-10	5.47556e-05	-2.26474	-2.96855e-10
44345709	chr22:44345709:T:C	1.72275e-26	-2.18254	-0.657516	6.38563e-05	-1.48629	-0.623429	6.39443e-05	-1.48622	-0.623389
44345835	chr22:44345835:T:C	9.02602e-26	-5.82626e-10	-1.18387	0.000164062	-5.82626e-10	-1.16612	0.000164256	-5.82626e-10	-1.1662
44345852	chr22:44345852:A:G	9.18737e-26	-5.82626e-10	-1.16615	0.000160801	-5.82626e-10	-1.18619	0.00016101	-5.82626e-10	-1.18615
44345877	chr22:44345877:A:T	1.07123e-25	-5.82626e-10	-1.01259	0.000189006	-5.82626e-10	-1.02458	0.000189236	-5.82626e-10	-1.02462
44345878	chr22:44345878:T:C	1.09089e-25	-5.82626e-10	-0.994397	0.0002026	-5.82626e-10	-0.955123	0.000202784	-5.82626e-10	-0.955477
44346045	chr22:44346045:G:T	1.07737e-25	-5.82626e-10	-1.00687	0.00019988	-5.82626e-10	-0.968641	0.000200062	-5.82626e-10	-0.968995
44346125	chr22:44346125:G:A	2.81837e-26	-2.34782	-2.96855e-10	5.55235e-05	-2.24955	-2.96855e-10	5.55945e-05	-2.24954	-2.96855e-10
44346129	chr22:44346129:G:A	9.2044e-26	-5.82626e-10	-1.1643	0.00016844	-5.82626e-10	-1.13978	0.000168629	-5.82626e-10	-1.13992
44346334	chr22:44346334:A:G	2.73994e-26	-2.37604	-2.96855e-10	4.92958e-05	-2.36852	-2.96855e-10	4.93581e-05	-2.36852	-2.96855e-10
44346408	chr22:44346408:C:T	1.05394e-26	-2.25061	-1.08084	1.69477e-05	-2.34649	-1.08974	1.69722e-05	-2.34649	-1.08956
44346726	chr22:44346726:G:A	8.75591e-26	-5.82626e-10	-1.21425	0.000157971	-5.82626e-10	-1.20395	0.000158171	-5.82626e-10	-1.20395
44346916	chr22:44346916:C:G	2.78222e-26	-2.36073	-2.96855e-10	4.94722e-05	-2.36495	-2.96855e-10	4.95349e-05	-2.36494	-2.96855e-10
44346990	chr22:44346990:C:A	1.9459e-26	-1.81099	-0.907264	2.58705e-05	-2.14117	-0.872083	2.58988e-05	-2.14118	-0.872241
44347064	chr22:44347064:C:T	5.15395e-26	-1.03034	-0.713879	3.83452e-05	-1.99711	-0.622619	3.83798e-05	-1.99712	-0.62297
44347315	chr22:44347315:T:C	7.64735e-27	-2.37549	-1.27671	1.54053e-05	-2.25545	-1.2762	1.54252e-05	-2.25543	-1.27619
44347317	chr22:44347317:A:C	8.73588e-26	-5.82626e-10	-1.21654	0.00015464	-5.82626e-10	-1.22526	0.000154856	-5.82626e-10	-1.22512
44347578	chr22:44347578:C:T	2.71627e-26	-1.11425	-1.27048	3.10126e-05	-1.57024	-1.26172	3.10486e-05	-1.57027	-1.2618
44347756	chr22:44347756:T:C	6.65796e-26	-1.48817	-2.96855e-10	8.79898e-05	-1.78914	-2.96855e-10	8.81001e-05	-1.78915	-2.96855e-10
44348031	chr22:44348031:T:C	7.83918e-27	-2.37271	-1.25472	1.67671e-05	-2.18685	-1.26009	1.67906e-05	-2.18682	-1.25998
44348088	chr22:44348088:C:T	1.38359e-26	-1.8699	-1.1894	2.31432e-05	-1.94992	-1.17474	2.31738e-05	-1.94992	-1.17468
44348187	chr22:44348187:C:G	7.75701e-27	-2.3696	-1.26837	1.68728e-05	-2.16923	-1.27142	1.68957e-05	-2.1692	-1.27136
44348200	chr22:44348200:T:C	7.81047e-27	-2.36876	-1.26234	1.70341e-05	-2.16453	-1.26661	1.70576e-05	-2.1645	-1.26652
44348435	chr22:44348435:A:G	4.44971e-26	-1.14396	-0.747183	3.95346e-05	-1.92879	-0.660392	3.95721e-05	-1.9288	-0.660692
44348573	chr22:44348573:T:C	1.659e-26	-1.62657	-1.25119	1.61385e-05	-2.24099	-1.24417	1.61575e-05	-2.241	-1.24423
44348676	chr22:44348676:G:A	4.19138e-26	-1.95095	-2.96855e-10	7.0604e-05	-2.00927	-2.96855e-10	7.06933e-05	-2.00927	-2.96855e-10
44348952	chr22:44348952:C:T	8.94271e-26	-5.82626e-10	-1.19314	0.000155327	-5.82626e-10	-1.22083	0.000155555	-5.82626e-10	-1.22062
44349004	chr22:44349004:G:A	2.29712e-26	-1.42565	-1.12667	1.77648e-05	-2.26176	-1.12738	1.77879e-05	-2.26178	-1.12733
44349195	chr22:44349195:G:C	1.68488e-26	-2.08739	-0.774898	2.34334e-05	-2.29336	-0.818833	2.34645e-05	-2.29337	-0.818761
44349225	chr22:44349225:C:G	8.61316e-26	-5.82626e-10	-1.23069	0.000151168	-5.82626e-10	-1.24796	0.000151379	-5.82626e-10	-1.24784
44349233	chr22:44349233:A:G	1.03531e-25	-5.82626e-10	-1.04669	0.000178778	-5.82626e-10	-1.08021	0.000179064	-5.82626e-10	-1.07988
44349261	chr22:44349261:T:C	1.02569e-26	-2.18997	-1.16865	1.60959e-05	-2.34077	-1.14702	1.61126e-05	-2.34077	-1.14725
44349269	chr22:44349269:T:C	8.67661e-27	-2.30365	-1.22229	1.41933e-05	-2.37621	-1.23738	1.42122e-05	-2.37621	-1.23731
44349562	chr22:44349562:G:A	1.14858e-25	-5.82626e-10	-0.942872	0.000189233	-5.82626e-10	-1.02338	0.000189536	-5.82626e-10	-1.02304
44349703	chr22:44349703:C:A	1.1313e-26	-2.14953	-1.11108	1.79981e-05	-2.30348	-1.07261	1.8015e-05	-2.30349	-1.07293
44349787	chr22:44349787:CACTT:C	1.92904e-25	-5.82626e-10	-0.424374	0.000306034	-5.82626e-10	-0.542662	0.000306523	-5.82626e-10	-0.542329
44349885	chr22:44349885:G:T	5.04754e-26	-1.76508	-2.96855e-10	7.10093e-05	-2.00355	-2.96855e-10	7.1099e-05	-2.00355	-2.96855e-10
44350075	chr22:44350075:G:A	1.35247e-26	-2.09141	-0.990643	1.9965e-05	-2.29295	-0.979424	1.99864e-05	-2.29296	-0.979606
44350083	chr22:44350083:C:T	2.94151e-26	-2.30506	-2.96855e-10	4.96803e-05	-2.36075	-2.96855e-10	4.9743e-05	-2.36075	-2.96855e-10
44350291	chr22:44350291:A:G	1.13102e-26	-2.00031	-1.26055	1.60417e-05	-2.21892	-1.27225	1.60628e-05	-2.21893	-1.27218
44350470	chr22:44350470:G:A	8.69127e-27	-2.28467	-1.23957	1.57756e-05	-2.26402	-1.24387	1.57958e-05	-2.26402	-1.24386
44350576	chr22:44350576:G:A	1.65895e-25	-5.82626e-10	-0.575211	0.000260242	-5.82626e-10	-0.704745	0.000260679	-5.82626e-10	-0.704329
44350772	chr22:44350772:C:G	1.21529e-26	-1.91632	-1.27268	1.73554e-05	-2.15354	-1.25891	1.73745e-05	-2.15356	-1.25906
44350849	chr22:44350849:G:A	1.39958e-26	-2.32451	-0.723297	2.50555e-05	-2.24776	-0.797506	2.50972e-05	-2.24774	-0.797122
44350860	chr22:44350860:A:G	3.59783e-26	-2.15515	0.0514953	4.79035e-05	-2.37214	-0.0250331	4.80011e-05	-2.37213	-0.0242616
44350946	chr22:44350946:C:T	1.35935e-25	-5.82626e-10	-0.774389	0.000224278	-5.82626e-10	-0.85347	0.000224679	-5.82626e-10	-0.852946
44351117	chr22:44351117:C:T	8.74474e-27	-2.29113	-1.22699	2.00241e-05	-2.08658	-1.18284	2.0046e-05	-2.08655	-1.18304
44351148	chr22:44351148:G:T	1.4912e-25	-5.82626e-10	-0.681817	0.000273763	-5.82626e-10	-0.654094	0.000274085	-5.82626e-10	-0.654184
44351595	chr22:44351595:G:T	1.7448e-26	-1.65698	-1.17037	1.50588e-05	-2.36993	-1.18446	1.50807e-05	-2.36994	-1.18427
44351654	chr22:44351654:G:A	8.66069e-26	-5.82626e-10	-1.22519	0.000152806	-5.82626e-10	-1.23719	0.000153007	-5.82626e-10	-1.23714
44351920	chr22:44351920:C:T	7.69038e-27	-2.37125	-1.27535	1.40762e-05	-2.35063	-1.27124	1.40936e-05	-2.35062	-1.27128
44352288	chr22:44352288:AGT:A	4.40038e-25	-5.82626e-10	0.400296	0.000761406	-5.82626e-10	0.368808	0.00076242	-5.82626e-10	0.368877
44352764	chr22:44352764:G:C	1.37756e-26	-2.16427	-0.899396	7.86833e-05	-0.958189	-0.942738	7.88112e-05	-0.958128	-0.942437
44352841	chr22:44352841:A:G	1.27123e-26	-2.35659	-0.787409	4.41992e-05	-1.89584	-0.58181	4.42007e-05	-1.89582	-0.583061
44353046	chr22:44353046:G:C	8.9883e-27	-2.21824	-1.2724	1.39739e-05	-2.35879	-1.27038	1.39918e-05	-2.35878	-1.27037
44353294	chr22:44353294:C:T	1.00864e-25	-5.82626e-10	-1.07279	0.000181522	-5.82626e-10	-1.06498	0.000181717	-5.82626e-10	-1.06517
44353381	chr22:44353381:G:A	2.95384e-26	-2.30087	-2.96855e-10	0.00047068	-0.112179	-2.96855e-10	0.000471358	-0.112003	-2.96855e-10
44354330	chr22:44354330:G:A	8.78493e-27	-2.32895	-1.18458	2.64859e-05	-1.89371	-1.09603	2.65042e-05	-1.8937	-1.09662
44354331	chr22:44354331:AG:A	1.2229e-25	-5.82626e-10	-0.880169	0.000220172	-5.82626e-10	-0.871947	0.000220392	-5.82626e-10	-0.872214
44354658	chr22:44354658:A:G	8.33074e-26	-5.82626e-10	-1.26403	0.000150137	-5.82626e-10	-1.25481	0.000150308	-5.82626e-10	-1.25493
44354741	chr22:44354741:C:T	8.57376e-27	-2.33453	-1.20333	2.13198e-05	-2.00982	-1.1969	2.13475e-05	-2.00978	-1.1969
44354917	chr22:44354917:G:A	8.46726e-27	-2.35379	-1.19657	2.10537e-05	-2.03213	-1.18715	2.10813e-05	-2.0321	-1.18714
44355225	chr22:44355225:G:A	8.18447e-27	-2.3103	-1.27402	1.49222e-05	-2.28837	-1.27514	1.49411e-05	-2.28836	-1.27514
44355278	chr22:44355278:A:G	9.12701e-27	-2.32033	-1.15499	2.15229e-05	-2.04635	-1.15088	2.15512e-05	-2.04632	-1.15087
44355809	chr22:44355809:T:C	1.52437e-26	-1.94481	-1.01758	1.81064e-05	-2.37523	-0.994859	1.8123e-05	-2.37523	-0.995207
44355905	chr22:44355905:G:A	8.67661e-27	-2.3532	-1.17274	8.04121e-05	-0.722237	-1.15696	8.05031e-05	-0.722101	-1.15722
44356126	chr22:44356126:G:A	9.52463e-27	-2.15613	-1.27656	1.38704e-05	-2.3622	-1.2744	1.38876e-05	-2.3622	-1.27442
44356290	chr22:44356290:A:G	2.56938e-25	-5.82626e-10	-0.137729	0.000475495	-5.82626e-10	-0.102001	0.000475771	-5.82626e-10	-0.102684
44356422	chr22:44356422:T:C	1.66534e-26	-1.62263	-1.25132	3.42306e-05	-1.47332	-1.25991	3.42754e-05	-1.47333	-1.25986
44356605	chr22:44356605:C:G	3.66237e-26	-2.08587	-2.96855e-10	6.38219e-05	-2.11026	-2.96855e-10	6.39018e-05	-2.11027	-2.96855e-10
44356642	chr22:44356642:C:A	9.23758e-26	-5.82626e-10	-1.1607	0.00016248	-5.82626e-10	-1.1758	0.000162704	-5.82626e-10	-1.17569
44356665	chr22:44356665:A:G	1.14857e-24	-5.82626e-10	1.35971	0.00220505	-5.82626e-10	1.43215	0.00220698	-5.82626e-10	1.43176
44356764	chr22:44356764:C:T	9.44941e-27	-2.1809	-1.25971	1.60646e-05	-2.23687	-1.25287	1.60858e-05	-2.23687	-1.25281
44356875	chr22:44356875:G:A	8.26179e-26	-5.82626e-10	-1.27234	0.000147089	-5.82626e-10	-1.27532	0.000147278	-5.82626e-10	-1.2753
44357070	chr22:44357070:T:C	2.21277e-26	-1.55911	-1.03062	4.55764e-05	-1.4056	-1.04137	4.56376e-05	-1.40561	-1.04128
44357339	chr22:44357339:G:A	1.02921e-26	-2.15806	-1.19713	1.49507e-05	-2.37577	-1.18583	1.49666e-05	-2.37577	-1.18603
44357471	chr22:44357471:T:C	1.3908e-26	-1.87474	-1.17936	2.33219e-05	-2.00999	-1.10698	2.33385e-05	-2.01001	-1.10751
44357646	chr22:44357646:C:T	7.74682e-27	-2.37443	-1.26485	1.62846e-05	-2.21559	-1.26054	1.63055e-05	-2.21557	-1.26055
44358056	chr22:44358056:A:T	8.27056e-26	-5.82626e-10	-1.27128	0.000147976	-5.82626e-10	-1.26931	0.000148165	-5.82626e-10	-1.26929
44358127	chr22:44358127:G:A	3.8628e-26	-2.03259	-2.96855e-10	0.000742962	0.344287	-2.96855e-10	0.000744026	0.344456	-2.96855e-10
44358150	chr22:44358150:G:A	3.51496e-26	-2.12695	-2.96855e-10	5.52872e-05	-2.25382	-2.96855e-10	5.53572e-05	-2.25381	-2.96855e-10
44358288	chr22:44358288:T:C	9.95961e-27	-2.12351	-1.26452	2.12826e-05	-1.93551	-1.27295	2.131e-05	-1.9355	-1.27295
44358437	chr22:44358437:C:T	8.29927e-26	-5.82626e-10	-1.26781	0.000148582	-5.82626e-10	-1.26522	0.000148773	-5.82626e-10	-1.2652
44358564	chr22:44358564:C:T	2.74156e-26	-2.37545	-2.96855e-10	5.16199e-05	-2.32245	-2.96855e-10	5.16855e-05	-2.32244	-2.96855e-10
44358566	chr22:44358566:T:G	8.28392e-26	-5.82626e-10	-1.26966	0.000148704	-5.82626e-10	-1.2644	0.000148883	-5.82626e-10	-1.26446
44358708	chr22:44358708:AAAG:A	8.22599e-26	-5.82626e-10	-1.27668	0.000146911	-5.82626e-10	-1.27653	0.000147097	-5.82626e-10	-1.27653
44358993	chr22:44358993:G:A	8.35048e-26	-5.82626e-10	-1.26166	0.00014858	-5.82626e-10	-1.26523	0.000148765	-5.82626e-10	-1.26526
44359083	chr22:44359083:G:A	2.32506e-26	-1.29923	-1.241	1.41732e-05	-2.34935	-1.26565	1.41921e-05	-2.34936	-1.26557
44359122	chr22:44359122:A:G	2.81498e-26	-2.34903	-2.96855e-10	5.29487e-05	-2.29704	-2.96855e-10	5.30159e-05	-2.29703	-2.96855e-10
44359399	chr22:44359399:G:A	2.26132e-26	-1.42397	-1.14407	1.52211e-05	-2.37214	-1.17153	1.52413e-05	-2.37215	-1.17147
44359431	chr22:44359431:G:C	1.03313e-25	-0.698539	-0.350264	0.000285292	-0.27032	-0.342523	0.000285635	-0.270299	-0.342606
44359503	chr22:44359503:C:T	3.49144e-25	-5.82626e-10	0.168917	0.000670375	-5.82626e-10	0.241479	0.000670654	-5.82626e-10	0.240633
44359620	chr22:44359620:C:T	1.13096e-26	-2.04287	-1.21805	1.44445e-05	-2.33712	-1.25893	1.44651e-05	-2.33711	-1.25878
44359655	chr22:44359655:C:T	8.2753e-26	-5.82626e-10	-1.2707	0.000147862	-5.82626e-10	-1.27008	0.000148046	-5.82626e-10	-1.2701
44359770	chr22:44359770:A:G	7.92217e-27	-2.34135	-1.27555	1.4877e-05	-2.29129	-1.27525	1.48959e-05	-2.29128	-1.27526
44359829	chr22:44359829:G:A	9.29005e-27	-2.3697	-1.08792	3.72702e-05	-1.51275	-1.13541	3.73293e-05	-1.51268	-1.13516
44359970	chr22:44359970:T:C	4.5886e-24	3.98734	-1.24257	7.44535e-05	-0.683765	-1.27242	7.45405e-05	-0.683928	-1.27235
44360038	chr22:44360038:A:T	1.48436e-26	-2.22742	-0.761576	2.31119e-05	-2.37076	-0.755246	2.3127e-05	-2.37076	-0.755859
44360046	chr22:44360046:T:C	8.23425e-26	-5.82626e-10	-1.27568	0.000147027	-5.82626e-10	-1.27574	0.000147212	-5.82626e-10	-1.27575
44360192	chr22:44360192:G:A	1.0585e-25	-5.82626e-10	-1.02454	0.000190535	-5.82626e-10	-1.01652	0.000190757	-5.82626e-10	-1.01662
44360518	chr22:44360518:C:T	9.4518e-26	-5.82626e-10	-1.13778	0.000173052	-5.82626e-10	-1.11277	0.000173225	-5.82626e-10	-1.11303
44360552	chr22:44360552:G:A	8.39918e-27	-2.29211	-1.26633	1.53763e-05	-2.26744	-1.26608	1.53963e-05	-2.26743	-1.26607
44360591	chr22:44360591:C:T	1.14856e-26	-2.37281	-0.872659	2.64717e-05	-2.08372	-0.906566	2.6513e-05	-2.08369	-0.906295
44360793	chr22:44360793:G:A	1.00493e-26	-2.12518	-1.25388	1.76903e-05	-2.13123	-1.26211	1.77138e-05	-2.13123	-1.26205
44361025	chr22:44361025:C:T	1.65417e-25	-5.82626e-10	-0.578097	0.000308727	-5.82626e-10	-0.533901	0.000308954	-5.82626e-10	-0.534427
44361191	chr22:44361191:C:T	2.9555e-25	-1.9612	1.96347	0.000397733	-2.34731	2.06673	0.000397814	-2.3473	2.06566
44361310	chr22:44361310:C:T	9.24678e-26	-5.82626e-10	-1.1597	0.00016639	-5.82626e-10	-1.15202	0.000166603	-5.82626e-10	-1.152
44361429	chr22:44361429:T:A	8.50261e-27	-2.37027	-1.17592	1.60255e-05	-2.32923	-1.16294	1.60422e-05	-2.32923	-1.16317
44361943	chr22:44361943:T:C	4.652e-26	-2.02905	0.182368	5.70991e-05	-2.37638	0.154814	5.7195e-05	-2.37638	0.155231
44361974	chr22:44361974:C:T	8.35791e-26	-5.82626e-10	-1.26077	0.000150035	-5.82626e-10	-1.25549	0.000150211	-5.82626e-10	-1.25558
44362541	chr22:44362541:G:A	2.82465e-26	-2.3456	-2.96855e-10	5.62718e-05	-2.23616	-2.96855e-10	5.63433e-05	-2.23616	-2.96855e-10
44363111	chr22:44363111:G:A	9.43901e-26	-5.82626e-10	-1.13913	0.000168196	-5.82626e-10	-1.14123	0.000168414	-5.82626e-10	-1.14119
44363275	chr22:44363275:G:T	3.4308e-26	-1.71978	-0.431408	3.3922e-05	-2.31643	-0.425864	3.39752e-05	-2.31644	-0.42555
44363480	chr22:44363480:C:T	9.99698e-27	-2.17486	-1.20942	1.51924e-05	-2.35191	-1.19365	1.52097e-05	-2.35192	-1.19377
44363728	chr22:44363728:G:A	8.81227e-26	-5.82626e-10	-1.20783	0.00015962	-5.82626e-10	-1.19356	0.000159793	-5.82626e-10	-1.19374
44364159	chr22:44364159:G:A	1.34641e-26	-2.28975	-0.796792	2.25765e-05	-2.37028	-0.779165	2.2601e-05	-2.37028	-0.779344
44364371	chr22:44364371:C:T	8.22653e-26	-5.82626e-10	-1.27662	0.000146871	-5.82626e-10	-1.2768	0.000147056	-5.82626e-10	-1.2768
44364621	chr22:44364621:C:T	1.30559e-26	-2.34216	-0.775158	2.36262e-05	-2.34424	-0.759761	2.36523e-05	-2.34424	-0.759924
44364801	chr22:44364801:C:T	8.25075e-26	-5.82626e-10	-1.27368	0.000149064	-5.82626e-10	-1.26198	0.000149246	-5.82626e-10	-1.26203
44364852	chr22:44364852:C:T	6.28249e-26	-1.5317	-0.0145137	0.000307902	-0.463199	-0.0733782	0.000308281	-0.463118	-0.0734903
44365168	chr22:44365168:G:A	3.66041e-26	-1.27711	-0.809293	3.6438e-05	-1.85904	-0.811708	3.64862e-05	-1.85906	-0.811625
44365434	chr22:44365434:C:T	1.89344e-26	-1.73245	-1.01313	2.39869e-05	-2.11843	-0.970421	2.40026e-05	-2.11844	-0.971018
44365435	chr22:44365435:C:G	1.9674e-26	-1.69196	-1.01531	2.44837e-05	-2.09589	-0.972461	2.44998e-05	-2.0959	-0.973054
44365502	chr22:44365502:G:A	1.71865e-26	-1.91992	-0.922514	2.39268e-05	-2.23135	-0.860014	2.39437e-05	-2.23136	-0.860557
44365649	chr22:44365649:G:A	4.40408e-26	-1.90145	-2.96855e-10	7.06438e-05	-2.00871	-2.96855e-10	7.07332e-05	-2.00871	-2.96855e-10
44365751	chr22:44365751:C:T	3.95952e-26	-1.55486	-0.452995	5.60521e-05	-2.06988	-0.170195	5.60116e-05	-2.06988	-0.172178
44366141	chr22:44366141:G:A	2.78991e-26	-2.35797	-2.96855e-10	5.26357e-05	-2.30296	-2.96855e-10	5.27026e-05	-2.30296	-2.96855e-10
44366819	chr22:44366819:G:A	1.38632e-25	-5.82626e-10	-0.754744	0.000255251	-5.82626e-10	-0.72411	0.000255426	-5.82626e-10	-0.724689
44366882	chr22:44366882:A:G	3.86648e-26	-1.78944	-0.242194	4.72455e-05	-2.22334	-0.187661	4.73143e-05	-2.22336	-0.187453
44366999	chr22:44366999:C:G	1.19567e-25	-5.82626e-10	-0.902692	0.000218986	-5.82626e-10	-0.877351	0.000219155	-5.82626e-10	-0.877843
44367097	chr22:44367097:G:A	1.37988e-25	0.420208	-1.17961	2.56291e-05	-1.89739	-1.12524	2.56534e-05	-1.89745	-1.12549
44367101	chr22:44367101:T:C	2.05536e-26	-2.35165	-0.311879	3.91182e-05	-2.34241	-0.257362	3.91748e-05	-2.3424	-0.257184
44367397	chr22:44367397:T:C	2.36099e-26	-1.24888	-1.27602	1.99469e-05	-1.99735	-1.27594	1.99721e-05	-1.99736	-1.27592
44367472	chr22:44367472:G:C	2.07309e-26	-2.30154	-0.353396	3.45687e-05	-2.37552	-0.347888	3.46427e-05	-2.37552	-0.347012
44367477	chr22:44367477:A:G	1.31198e-26	-2.35752	-0.754931	2.50158e-05	-2.33559	-0.711255	2.50512e-05	-2.33559	-0.711114
44367511	chr22:44367511:A:G	3.45329e-26	-0.918825	-1.22583	2.38595e-05	-1.87258	-1.22159	2.38897e-05	-1.87261	-1.22156
44367670	chr22:44367670:G:A	1.22913e-25	-5.82626e-10	-0.875089	0.00021453	-5.82626e-10	-0.897908	0.000214778	-5.82626e-10	-0.898015
44367726	chr22:44367726:G:A	7.26065e-26	-1.71701	0.315494	7.51776e-05	-2.2776	0.331092	7.53108e-05	-2.27761	0.331609
44367771	chr22:44367771:A:G	2.02587e-26	-2.32042	-0.357556	3.44099e-05	-2.37632	-0.351692	3.44837e-05	-2.37632	-0.350812
44367869	chr22:44367869:T:TC	1.15086e-25	-5.82626e-10	-0.940885	0.000210379	-5.82626e-10	-0.91745	0.000210546	-5.82626e-10	-0.917918
44367872	chr22:44367872:G:A	3.16346e-26	-0.957743	-1.27457	2.21718e-05	-1.89315	-1.27439	2.21988e-05	-1.89317	-1.27441
44367919	chr22:44367919:G:A	1.43513e-26	-2.35573	-0.666993	2.4152e-05	-2.35677	-0.725218	2.4187e-05	-2.35677	-0.725036
44367964	chr22:44367964:A:G	5.91769e-26	-1.41351	-0.192521	5.91155e-05	-1.9131	-0.273768	5.92192e-05	-1.91309	-0.273282
44367968	chr22:44367968:A:G	1.36883e-26	-2.20274	-0.867288	2.11485e-05	-2.37439	-0.840398	2.11802e-05	-2.37439	-0.840159
44368281	chr22:44368281:G:A	4.82619e-26	-2.36833	0.558411	8.82285e-05	-2.36404	0.577616	8.84429e-05	-2.36404	0.578779
44368283	chr22:44368283:C:A	9.84844e-27	-2.19334	-1.20591	1.45177e-05	-2.35999	-1.231	1.45379e-05	-2.35999	-1.23087
44368297	chr22:44368297:G:A	9.02519e-27	-2.21049	-1.27606	1.37887e-05	-2.36645	-1.27606	1.38059e-05	-2.36645	-1.27607
44368396	chr22:44368396:C:G	1.24285e-25	-5.82626e-10	-0.863991	0.000227788	-5.82626e-10	-0.837943	0.000227957	-5.82626e-10	-0.838463
44368405	chr22:44368405:T:C	2.42456e-26	-1.32173	-1.1766	1.58704e-05	-2.37639	-1.12551	1.58868e-05	-2.37639	-1.12574
44368461	chr22:44368461:T:C	1.24895e-25	-5.82626e-10	-0.859092	0.000228892	-5.82626e-10	-0.833107	0.000229061	-5.82626e-10	-0.833631
44368463	chr22:44368463:C:T	4.64309e-26	-1.8486	-2.96855e-10	0.000119656	-1.48174	-2.96855e-10	0.000119809	-1.48172	-2.96855e-10
44368521	chr22:44368521:T:C	1.6503e-26	-2.35799	-0.525034	3.20985e-05	-2.32238	-0.475166	3.21422e-05	-2.32237	-0.475075
44368685	chr22:44368685:C:G	2.1827e-26	-2.35476	-0.248658	4.227e-05	-2.33782	-0.184466	4.23305e-05	-2.33781	-0.184305
44368769	chr22:44368769:C:G	1.58526e-26	-2.3198	-0.603437	2.5371e-05	-2.36504	-0.667715	2.54143e-05	-2.36504	-0.667272
44369339	chr22:44369339:G:C	8.27409e-26	-5.82626e-10	-1.27085	0.000147512	-5.82626e-10	-1.27245	0.000147705	-5.82626e-10	-1.27241
44369586	chr22:44369586:C:T	8.6324e-26	-5.82626e-10	-1.22846	0.000157006	-5.82626e-10	-1.21007	0.000157212	-5.82626e-10	-1.21003
44369645	chr22:44369645:G:A	1.65565e-26	-1.85508	-1.02471	1.98259e-05	-2.30487	-0.974501	1.98416e-05	-2.30484	-0.974996
44369749	chr22:44369749:C:A	1.24773e-25	-5.82626e-10	-0.860073	0.000228648	-5.82626e-10	-0.834176	0.000228813	-5.82626e-10	-0.834716
44369814	chr22:44369814:G:A	1.67048e-26	-2.37213	-0.498742	3.07505e-05	-2.30051	-0.539946	3.0795e-05	-2.3005	-0.539767
44370119	chr22:44370119:C:T	1.25018e-26	-2.37299	-0.787704	2.87125e-05	-2.0775	-0.831526	2.87702e-05	-2.07747	-0.830809
44370432	chr22:44370432:C:T	1.18723e-26	-1.9455	-1.26686	1.37413e-05	-2.37545	-1.2705	1.37591e-05	-2.37545	-1.27047
44370653	chr22:44370653:G:C	8.28466e-27	-2.31905	-1.25311	1.6464e-05	-2.21847	-1.24671	1.64834e-05	-2.21845	-1.24682
44370743	chr22:44370743:T:C	2.50963e-26	-2.31752	-0.146328	4.00499e-05	-2.36714	-0.20909	4.0122e-05	-2.36714	-0.208556
44370794	chr22:44370794:C:T	1.03126e-25	-5.82626e-10	-1.05061	0.00018143	-5.82626e-10	-1.06549	0.000181719	-5.82626e-10	-1.06516
44370798	chr22:44370798:T:C	1.10234e-25	-5.82626e-10	-0.983959	0.000194632	-5.82626e-10	-0.995249	0.00019494	-5.82626e-10	-0.994929
44370854	chr22:44370854:C:T	1.47216e-26	-1.72859	-1.26866	1.40991e-05	-2.36534	-1.25491	1.41157e-05	-2.36533	-1.25501
44370908	chr22:44370908:C:T	8.42577e-26	-5.82626e-10	-1.25269	0.000151546	-5.82626e-10	-1.24547	0.000151735	-5.82626e-10	-1.24548
44371308	chr22:44371308:T:C	1.88777e-26	-1.9865	-0.762086	2.54007e-05	-2.27612	-0.755461	2.54165e-05	-2.27613	-0.756093
44371366	chr22:44371366:C:G	9.17645e-26	-5.82626e-10	-1.16734	0.000162354	-5.82626e-10	-1.17658	0.000162588	-5.82626e-10	-1.1764
44371483	chr22:44371483:C:G	1.37361e-26	-1.79298	-1.27356	1.38962e-05	-2.35792	-1.27682	1.3914e-05	-2.35791	-1.27682
44371494	chr22:44371494:G:A	1.42092e-26	-1.75605	-1.27662	1.38362e-05	-2.36391	-1.27516	1.38537e-05	-2.3639	-1.27517
44371577	chr22:44371577:T:C	1.4032e-26	-1.78861	-1.25662	1.39855e-05	-2.35766	-1.27068	1.40039e-05	-2.35764	-1.27064
44371702	chr22:44371702:G:A	1.45382e-26	-1.7345	-1.27528	1.37879e-05	-2.36608	-1.27648	1.38053e-05	-2.36607	-1.27649
44371741	chr22:44371741:C:G	3.69386e-26	-2.07731	-2.96855e-10	8.29697e-05	-1.84788	-2.96855e-10	8.30762e-05	-1.84786	-2.96855e-10
44371858	chr22:44371858:T:C	8.23185e-26	-5.82626e-10	-1.27597	0.000146878	-5.82626e-10	-1.27675	0.000147065	-5.82626e-10	-1.27675
44372010	chr22:44372010:C:T	1.78251e-26	-1.55011	-1.25585	1.51085e-05	-2.32009	-1.23101	1.51247e-05	-2.32007	-1.23123
44372099	chr22:44372099:G:A	1.2e-26	-2.33718	-0.864478	2.43818e-05	-2.17572	-0.896804	2.44026e-05	-2.17569	-0.897244
44372166	chr22:44372166:C:G	2.22432e-26	-2.08042	-0.504113	3.13024e-05	-2.34853	-0.474139	3.13107e-05	-2.34853	-0.47513
44372372	chr22:44372372:G:A	8.2287e-26	-5.82626e-10	-1.27635	0.000147288	-5.82626e-10	-1.27397	0.000147471	-5.82626e-10	-1.27399
44372505	chr22:44372505:A:G	2.90605e-26	-2.31719	-2.96855e-10	5.05299e-05	-2.34379	-2.96855e-10	5.05937e-05	-2.34379	-2.96855e-10
44372613	chr22:44372613:A:G	2.20362e-26	-1.85003	-0.743848	2.77223e-05	-2.20363	-0.740487	2.77392e-05	-2.20365	-0.741126
44372816	chr22:44372816:G:C	1.05135e-25	-5.82626e-10	-1.03132	0.000184985	-5.82626e-10	-1.04608	0.000185238	-5.82626e-10	-1.04598
44372951	chr22:44372951:G:C	1.63009e-26	-1.96477	-0.930573	2.21143e-05	-2.26922	-0.900916	2.21279e-05	-2.26923	-0.901551
44373278	chr22:44373278:T:C	1.36676e-26	-1.80929	-1.26225	1.39853e-05	-2.35542	-1.27293	1.40035e-05	-2.35541	-1.27291
44373655	chr22:44373655:T:C	1.8129e-26	-1.98754	-0.801514	2.43054e-05	-2.27724	-0.798419	2.43211e-05	-2.27725	-0.799027
44373679	chr22:44373679:C:A	4.44469e-25	-5.82626e-10	0.410314	0.0012831	-5.82626e-10	0.890679	0.00128238	-5.82626e-10	0.888851
44373787	chr22:44373787:C:T	2.99976e-26	-1.91251	-0.372938	3.97226e-05	-2.22067	-0.363772	3.97325e-05	-2.22068	-0.364773
44373805	chr22:44373805:C:T	2.76028e-26	-2.36865	-2.96855e-10	4.94685e-05	-2.36502	-2.96855e-10	4.95311e-05	-2.36502	-2.96855e-10
44373851	chr22:44373851:A:G	1.21566e-26	-2.34118	-0.847517	2.51165e-05	-2.16681	-0.876025	2.51366e-05	-2.16678	-0.876519
44374160	chr22:44374160:A:T	1.32543e-26	-1.83634	-1.26591	1.40438e-05	-2.34946	-1.27472	1.4062e-05	-2.34945	-1.2747
44374246	chr22:44374246:G:A	1.31269e-26	-1.84262	-1.26928	1.40488e-05	-2.34781	-1.27601	1.40669e-05	-2.34779	-1.276
44374416	chr22:44374416:T:A	1.31342e-26	-1.84316	-1.26819	1.40535e-05	-2.34785	-1.27564	1.40716e-05	-2.34783	-1.27563
44374436	chr22:44374436:A:G	1.42114e-26	-2.35869	-0.673831	2.56992e-05	-2.34023	-0.679671	2.57169e-05	-2.34022	-0.680253
44374620	chr22:44374620:T:A	1.61921e-26	-1.97092	-0.931128	2.2092e-05	-2.2727	-0.898438	2.21054e-05	-2.27272	-0.899085
44374715	chr22:44374715:C:T	8.22527e-26	-5.82626e-10	-1.27677	0.000147104	-5.82626e-10	-1.27522	0.000147287	-5.82626e-10	-1.27523
44375444	chr22:44375444:T:C	1.04842e-26	-2.31168	-1.02503	1.74249e-05	-2.37637	-1.03208	1.74415e-05	-2.37637	-1.0324
44375883	chr22:44375883:T:C	1.84346e-26	-1.51116	-1.26117	1.48703e-05	-2.32993	-1.23706	1.48865e-05	-2.3299	-1.23726
44376027	chr22:44376027:A:C	2.2323e-26	-2.35136	-0.229589	4.18118e-05	-2.31454	-0.218637	4.1857e-05	-2.31454	-0.218822
44376029	chr22:44376029:A:C	1.45208e-25	-2.21025	1.50185	0.000335878	-2.04757	1.59796	0.000335976	-2.04756	1.59698
44376067	chr22:44376067:T:C	9.50237e-27	-2.15882	-1.2762	1.64276e-05	-2.19197	-1.27543	1.64489e-05	-2.19192	-1.27544
44376068	chr22:44376068:G:T	1.25735e-26	-1.88308	-1.2719	1.41988e-05	-2.33644	-1.27676	1.42171e-05	-2.33642	-1.27676
44376339	chr22:44376339:T:G	8.2731e-26	-5.82626e-10	-1.27097	0.000148511	-5.82626e-10	-1.2657	0.000148696	-5.82626e-10	-1.26572
44376542	chr22:44376542:A:G	1.31277e-26	-1.84036	-1.27148	1.40211e-05	-2.35081	-1.27499	1.4039e-05	-2.35079	-1.27499
44376729	chr22:44376729:G:C	3.38646e-26	-1.9938	-0.170393	4.27061e-05	-2.34167	-0.170344	4.27199e-05	-2.34168	-0.171276
44376760	chr22:44376760:T:C	1.46783e-26	-1.91008	-1.09012	1.64181e-05	-2.32884	-1.13914	1.64404e-05	-2.32881	-1.13906
44376858	chr22:44376858:G:A	9.16417e-26	-5.82626e-10	-1.16868	0.000162114	-5.82626e-10	-1.17806	0.000162347	-5.82626e-10	-1.17789
44376961	chr22:44376961:T:C	9.12411e-26	-5.82626e-10	-1.17306	0.000161435	-5.82626e-10	-1.18226	0.000161666	-5.82626e-10	-1.18209
44377019	chr22:44377019:T:C	2.78785e-26	-2.35871	-2.96855e-10	5.44531e-05	-2.26902	-2.96855e-10	5.45221e-05	-2.26901	-2.96855e-10
44377114	chr22:44377114:G:A	9.63932e-26	-5.82626e-10	-1.11813	0.000177331	-5.82626e-10	-1.08834	0.000177566	-5.82626e-10	-1.08828
44377175	chr22:44377175:A:G	1.47527e-26	-1.88569	-1.10945	1.60384e-05	-2.3357	-1.15568	1.60601e-05	-2.33568	-1.15561
44377220	chr22:44377220:A:C	1.75928e-26	-2.36645	-0.452625	3.12538e-05	-2.3535	-0.470717	3.12848e-05	-2.35349	-0.470995
44377258	chr22:44377258:C:A	8.99934e-26	-5.82626e-10	-1.18683	0.000159334	-5.82626e-10	-1.19536	0.00015956	-5.82626e-10	-1.1952
44377263	chr22:44377263:T:C	8.99835e-26	-5.82626e-10	-1.18694	0.000159317	-5.82626e-10	-1.19546	0.000159543	-5.82626e-10	-1.19531
44377304	chr22:44377304:G:A	9.00208e-26	-5.82626e-10	-1.18652	0.000159376	-5.82626e-10	-1.19509	0.000159602	-5.82626e-10	-1.19493
44377454	chr22:44377454:C:T	9.00142e-26	-5.82626e-10	-1.1866	0.000159365	-5.82626e-10	-1.19516	0.000159591	-5.82626e-10	-1.195
44377682	chr22:44377682:T:A	9.07774e-26	-5.82626e-10	-1.17815	0.000160651	-5.82626e-10	-1.18712	0.000160881	-5.82626e-10	-1.18695
44377772	chr22:44377772:A:G	1.13573e-25	-5.82626e-10	-0.954116	0.000204071	-5.82626e-10	-0.947892	0.000204269	-5.82626e-10	-0.948183
44377984	chr22:44377984:G:T	1.5502e-26	-1.78953	-1.15607	1.82388e-05	-2.25717	-1.10564	1.82578e-05	-2.25713	-1.1059
44378512	chr22:44378512:CT:C	8.75421e-26	-5.82626e-10	-1.21445	0.0001552	-5.82626e-10	-1.22164	0.000155417	-5.82626e-10	-1.22151
44378514	chr22:44378514:CTCT:C	8.98009e-26	-5.82626e-10	-1.18897	0.000158991	-5.82626e-10	-1.19751	0.000159217	-5.82626e-10	-1.19735
44378602	chr22:44378602:G:A	1.06571e-26	-2.23935	-1.08099	2.25081e-05	-2.04084	-1.11164	2.25314e-05	-2.04079	-1.11192
44378607	chr22:44378607:T:C	1.59148e-26	-2.29381	-0.62551	2.9078e-05	-2.23675	-0.659622	2.90977e-05	-2.23673	-0.660235
44378758	chr22:44378758:T:C	9.13026e-26	-5.82626e-10	-1.17239	0.000161513	-5.82626e-10	-1.18177	0.000161744	-5.82626e-10	-1.1816
44378820	chr22:44378820:T:C	1.00381e-26	-2.28573	-1.09445	2.42332e-05	-1.9558	-1.12283	2.42583e-05	-1.95574	-1.12312
44378960	chr22:44378960:G:C	9.0032e-26	-5.82626e-10	-1.1864	0.000159409	-5.82626e-10	-1.19489	0.000159635	-5.82626e-10	-1.19473
44378988	chr22:44378988:C:T	9.40746e-27	-2.36271	-1.08235	1.72906e-05	-2.30228	-1.11391	1.73179e-05	-2.30227	-1.11361
44378994	chr22:44378994:A:AG	9.39121e-27	-2.36444	-1.08235	1.73637e-05	-2.29806	-1.11391	1.73911e-05	-2.29806	-1.11361
44379021	chr22:44379021:C:T	1.04683e-26	-2.35923	-0.978981	1.98085e-05	-2.30798	-0.97227	1.98351e-05	-2.30797	-0.972198
44379079	chr22:44379079:G:A	2.77375e-26	-2.36378	-2.96855e-10	4.89197e-05	-2.37618	-2.96855e-10	4.89815e-05	-2.37618	-2.96855e-10
44379172	chr22:44379172:T:C	7.25665e-25	-5.82626e-10	0.900523	0.00133951	-5.82626e-10	0.933705	0.00134142	-5.82626e-10	0.933864
44379750	chr22:44379750:C:T	1.18731e-25	-5.82626e-10	-0.909708	0.000215374	-5.82626e-10	-0.893983	0.00021564	-5.82626e-10	-0.89401
44379831	chr22:44379831:AAG:A	1.7041e-25	-5.82626e-10	-0.54836	0.000310808	-5.82626e-10	-0.527182	0.000311022	-5.82626e-10	-0.527757
44379967	chr22:44379967:G:A	8.51686e-27	-2.35868	-1.18584	1.50151e-05	-2.37318	-1.18413	1.50361e-05	-2.37318	-1.18399
44380342	chr22:44380342:C:T	8.3472e-26	-5.82626e-10	-1.26205	0.000148763	-5.82626e-10	-1.264	0.000148946	-5.82626e-10	-1.26404
44380554	chr22:44380554:T:G	9.32193e-26	-5.82626e-10	-1.15161	0.000164708	-5.82626e-10	-1.16218	0.000164948	-5.82626e-10	-1.16199
44380572	chr22:44380572:G:A	9.12489e-26	-5.82626e-10	-1.17297	0.00016136	-5.82626e-10	-1.18272	0.000161591	-5.82626e-10	-1.18255
44380612	chr22:44380612:A:C	1.32918e-25	-5.82626e-10	-0.796837	0.000235733	-5.82626e-10	-0.80366	0.00023601	-5.82626e-10	-0.803747
44380922	chr22:44380922:A:G	8.35152e-26	-5.82626e-10	-1.26154	0.000148658	-5.82626e-10	-1.26471	0.000148855	-5.82626e-10	-1.26465
44380967	chr22:44380967:A:G	8.52476e-26	-5.82626e-10	-1.24101	0.000151448	-5.82626e-10	-1.24612	0.000151654	-5.82626e-10	-1.24602
44381517	chr22:44381517:A:G	8.45074e-26	-5.82626e-10	-1.24973	0.000150259	-5.82626e-10	-1.254	0.000150461	-5.82626e-10	-1.25391
44381860	chr22:44381860:C:A	9.85896e-27	-2.33792	-1.06026	1.70268e-05	-2.33855	-1.09302	1.7054e-05	-2.33855	-1.09269
44381986	chr22:44381986:G:C	1.99979e-26	-2.29471	-0.396228	3.21285e-05	-2.36252	-0.434092	3.21782e-05	-2.36252	-0.433811
44382130	chr22:44382130:A:G	1.455e-26	-2.32411	-0.684866	2.49304e-05	-2.34514	-0.705127	2.49639e-05	-2.34514	-0.705052
44382262	chr22:44382262:G:A	2.6373e-26	-1.94843	-0.465794	3.56936e-05	-2.25664	-0.43475	3.57029e-05	-2.25665	-0.435742
44382436	chr22:44382436:G:A	8.33461e-26	-5.82626e-10	-1.26356	0.000149829	-5.82626e-10	-1.25686	0.000150003	-5.82626e-10	-1.25696
44382446	chr22:44382446:A:G	1.15985e-26	-2.33734	-0.898354	2.08193e-05	-2.3304	-0.900075	2.08488e-05	-2.3304	-0.899931
44382455	chr22:44382455:G:A	9.86695e-26	-5.82626e-10	-1.09479	0.000172007	-5.82626e-10	-1.11882	0.000172191	-5.82626e-10	-1.11902
44382497	chr22:44382497:G:A	9.331e-26	-5.82626e-10	-1.15064	0.00016482	-5.82626e-10	-1.16151	0.000165059	-5.82626e-10	-1.16132
44382658	chr22:44382658:T:C	1.00097e-26	-2.26275	-1.12026	1.56112e-05	-2.37033	-1.14804	1.56353e-05	-2.37033	-1.14776
44382858	chr22:44382858:A:G	1.33212e-26	-1.83936	-1.25785	1.79509e-05	-2.10884	-1.26988	1.79739e-05	-2.10878	-1.26992
44382891	chr22:44382891:G:A	1.08038e-26	-2.30301	-1.00365	1.77903e-05	-2.37473	-1.01298	1.78077e-05	-2.37472	-1.01326
44382951	chr22:44382951:G:A	8.70657e-26	-5.82626e-10	-1.2199	0.000154375	-5.82626e-10	-1.22697	0.000154588	-5.82626e-10	-1.22686
44383018	chr22:44383018:G:T	1.67197e-25	-5.82626e-10	-0.567391	0.000295553	-5.82626e-10	-0.577511	0.0002959	-5.82626e-10	-0.5776
44383097	chr22:44383097:T:A	3.43918e-26	-0.988448	-1.1603	1.67832e-05	-2.37383	-1.07215	1.6797e-05	-2.37382	-1.0726
44383210	chr22:44383210:C:T	1.31388e-25	-5.82626e-10	-0.808411	0.000238223	-5.82626e-10	-0.79315	0.000238515	-5.82626e-10	-0.793189
44383423	chr22:44383423:G:A	2.25287e-26	-2.25349	-0.318289	3.58032e-05	-2.32175	-0.36657	3.58449e-05	-2.32174	-0.366678
44383548	chr22:44383548:T:C	1.26329e-26	-2.20661	-0.943654	1.893e-05	-2.36965	-0.95596	1.89564e-05	-2.36965	-0.955831
44384096	chr22:44384096:C:T	1.23009e-25	-5.82626e-10	-0.874308	0.000220711	-5.82626e-10	-0.869503	0.000220918	-5.82626e-10	-0.869831
44384125	chr22:44384125:A:G	2.92795e-26	-2.30968	-2.96855e-10	5.0313e-05	-2.34809	-2.96855e-10	5.03764e-05	-2.3481	-2.96855e-10
44384137	chr22:44384137:G:A	8.28936e-26	-5.82626e-10	-1.26901	0.000147468	-5.82626e-10	-1.27274	0.00014765	-5.82626e-10	-1.27278
44384203	chr22:44384203:C:G	3.61104e-26	-2.09998	-2.96855e-10	5.38889e-05	-2.27943	-2.96855e-10	5.3957e-05	-2.27943	-2.96855e-10
44384573	chr22:44384573:C:A	3.89291e-26	-1.05495	-0.969877	0.000109838	-0.624308	-0.943039	0.000109903	-0.624326	-0.943699
44384586	chr22:44384586:T:C	1.07608e-26	-2.3273	-0.983353	1.97545e-05	-2.23045	-1.05253	1.97791e-05	-2.23044	-1.05255
44384769	chr22:44384769:C:T	8.40818e-26	-5.82626e-10	-1.25478	0.000149861	-5.82626e-10	-1.25665	0.000150044	-5.82626e-10	-1.25669
44384963	chr22:44384963:G:A	3.11896e-26	-2.24648	-2.96855e-10	5.33366e-05	-2.28973	-2.96855e-10	5.34039e-05	-2.28974	-2.96855e-10
44385282	chr22:44385282:T:C	2.8781e-26	-2.32685	-2.96855e-10	6.10612e-05	-2.15448	-2.96855e-10	6.11392e-05	-2.15447	-2.96855e-10
44385301	chr22:44385301:G:A	3.18977e-26	-1.20845	-1.01558	9.11612e-05	-0.826928	-0.926801	9.12101e-05	-0.826948	-0.927507
44385313	chr22:44385313:A:G	5.77161e-26	-1.71082	0.0797905	9.28207e-05	-2.00849	0.272804	9.27715e-05	-2.00851	0.27103
44385422	chr22:44385422:G:A	8.30326e-26	-5.82626e-10	-1.26733	0.000148811	-5.82626e-10	-1.26368	0.000148981	-5.82626e-10	-1.2638
44385530	chr22:44385530:G:A	8.92974e-27	-2.34984	-1.14734	2.1278e-05	-2.06751	-1.14117	2.13004e-05	-2.06746	-1.14143
44385831	chr22:44385831:A:G	9.96765e-27	-2.23225	-1.15497	1.57558e-05	-2.35984	-1.14931	1.5772e-05	-2.35985	-1.14954
44385837	chr22:44385837:A:T	1.12401e-26	-2.19089	-1.07619	3.29389e-05	-1.70402	-1.06768	3.2989e-05	-1.70399	-1.06746
44386036	chr22:44386036:T:A	8.65892e-27	-2.29999	-1.22798	1.50485e-05	-2.31017	-1.24491	1.50686e-05	-2.31016	-1.24485
44386039	chr22:44386039:A:G	8.72686e-27	-2.29044	-1.22972	1.49009e-05	-2.31874	-1.2462	1.49208e-05	-2.31873	-1.24614
44386385	chr22:44386385:T:C	4.54195e-25	-0.593615	1.02558	0.000245522	-2.36193	1.59896	0.00024526	-2.36195	1.59664
44386615	chr22:44386615:T:C	4.19356e-25	-5.82626e-10	0.352154	0.000746961	-5.82626e-10	0.349655	0.000747708	-5.82626e-10	0.349392
44386885	chr22:44386885:G:T	3.4824e-25	-5.82626e-10	0.166327	0.000619009	-5.82626e-10	0.161762	0.000619633	-5.82626e-10	0.161507
44386906	chr22:44386906:G:A	6.42795e-26	-1.54206	0.0187371	5.7953e-05	-2.37465	0.167923	5.8033e-05	-2.37465	0.168043
44386948	chr22:44386948:C:T	2.08605e-25	-5.82626e-10	-0.346123	0.000400511	-5.82626e-10	-0.273616	0.000400544	-5.82626e-10	-0.274797
44387283	chr22:44387283:C:T	8.25549e-26	-5.82626e-10	-1.2731	0.000147515	-5.82626e-10	-1.27243	0.000147698	-5.82626e-10	-1.27245
44387366	chr22:44387366:C:T	2.54238e-25	-5.82626e-10	-0.148296	0.000455488	-5.82626e-10	-0.144988	0.000455945	-5.82626e-10	-0.145249
44387572	chr22:44387572:C:T	1.80229e-25	-5.82626e-10	-0.492339	0.000293564	-5.82626e-10	-0.584261	0.00029397	-5.82626e-10	-0.584141
44387693	chr22:44387693:T:C	3.20164e-25	-5.82626e-10	0.082267	0.000575538	-5.82626e-10	0.0889473	0.000576395	-5.82626e-10	0.0891731
44387874	chr22:44387874:A:G	1.10767e-25	-5.82626e-10	-0.979138	0.000203581	-5.82626e-10	-0.950295	0.000203751	-5.82626e-10	-0.950721
44387878	chr22:44387878:C:G	2.14605e-25	-5.82626e-10	-0.317768	0.000402323	-5.82626e-10	-0.269104	0.000402967	-5.82626e-10	-0.268767
44387899	chr22:44387899:A:G	5.0242e-26	-1.05779	-0.71192	3.15541e-05	-2.25257	-0.562082	3.1589e-05	-2.2526	-0.56221
44388499	chr22:44388499:A:C	2.37524e-26	-1.26391	-1.25497	1.5484e-05	-2.29163	-1.23493	1.55033e-05	-2.29165	-1.23492
44388621	chr22:44388621:G:A	1.14011e-25	-5.82626e-10	-0.950267	0.000192521	-5.82626e-10	-1.00615	0.000192776	-5.82626e-10	-1.00609
44388873	chr22:44388873:G:A	1.17489e-25	-5.82626e-10	-0.920218	0.000197813	-5.82626e-10	-0.979038	0.000198076	-5.82626e-10	-0.978971
44388943	chr22:44388943:C:T	2.77348e-26	-1.35017	-1.0137	1.92571e-05	-2.31624	-0.992239	1.92825e-05	-2.31626	-0.992165
44388967	chr22:44388967:A:G	5.54394e-26	-1.23128	-0.439998	4.12384e-05	-2.28295	-0.264036	4.1283e-05	-2.28298	-0.264193
44389045	chr22:44389045:T:C	1.25667e-25	-5.82626e-10	-0.852933	0.000240713	-5.82626e-10	-0.782753	0.000240746	-5.82626e-10	-0.783879
44389060	chr22:44389060:C:T	2.27652e-26	-1.32268	-1.23865	1.55392e-05	-2.30956	-1.21343	1.55586e-05	-2.30958	-1.21343
44389113	chr22:44389113:G:T	2.05566e-26	-1.46534	-1.19804	6.50566e-05	-0.932275	-1.15882	6.5115e-05	-0.932292	-1.15917
44389135	chr22:44389135:G:A	1.13227e-25	-5.82626e-10	-0.957169	0.000191426	-5.82626e-10	-1.01186	0.00019168	-5.82626e-10	-1.01179
44389182	chr22:44389182:T:C	9.6781e-27	-2.30636	-1.11034	1.52653e-05	-2.37488	-1.1659	1.52893e-05	-2.37488	-1.16559
44389400	chr22:44389400:G:A	8.29851e-26	-5.82626e-10	-1.2679	0.000147598	-5.82626e-10	-1.27187	0.000147801	-5.82626e-10	-1.27176
44389445	chr22:44389445:C:T	8.26113e-26	-5.82626e-10	-1.27242	0.000148536	-5.82626e-10	-1.26553	0.000148705	-5.82626e-10	-1.26565
44389473	chr22:44389473:G:A	1.13591e-23	-5.82626e-10	3.65121	0.0263376	-5.82626e-10	3.91239	0.0264565	-5.82626e-10	3.91564
44389526	chr22:44389526:G:C	1.18542e-26	-2.21558	-0.998297	1.98302e-05	-2.24196	-1.03719	1.98644e-05	-2.24197	-1.03672
44389609	chr22:44389609:T:C	2.77745e-25	-5.82626e-10	-0.0598628	0.000496898	-5.82626e-10	-0.0579737	0.000497419	-5.82626e-10	-0.058188
44389645	chr22:44389645:C:T	9.24625e-26	-5.82626e-10	-1.15976	0.000163593	-5.82626e-10	-1.16898	0.000163819	-5.82626e-10	-1.16886
44389737	chr22:44389737:G:A	2.93358e-26	-2.30776	-2.96855e-10	4.9453e-05	-2.36534	-2.96855e-10	4.95155e-05	-2.36534	-2.96855e-10
44389811	chr22:44389811:G:A	1.31082e-26	-1.84056	-1.27277	1.88472e-05	-2.0567	-1.27329	1.88707e-05	-2.0567	-1.27331
44390306	chr22:44390306:A:T	4.33413e-26	-0.65974	-1.25772	6.31466e-05	-0.872127	-1.24877	6.32128e-05	-0.872129	-1.24898
44390360	chr22:44390360:A:G	2.70619e-26	-1.57803	-0.81041	3.79624e-05	-1.87737	-0.75239	3.79739e-05	-1.87738	-0.753338
44390510	chr22:44390510:A:G	9.52834e-26	-5.82626e-10	-1.12971	0.000171031	-5.82626e-10	-1.12451	0.000171248	-5.82626e-10	-1.12451
44390672	chr22:44390672:T:G	1.77984e-26	-2.33505	-0.472405	4.10165e-05	-2.04013	-0.512249	4.11396e-05	-2.04009	-0.510557
44390685	chr22:44390685:G:A	1.07802e-25	-5.82626e-10	-1.00627	0.000192095	-5.82626e-10	-1.00837	0.00019235	-5.82626e-10	-1.00831
44390952	chr22:44390952:T:A	1.80099e-26	-1.63742	-1.15823	2.26055e-05	-1.97691	-1.17126	2.26413e-05	-1.97692	-1.17092
44391244	chr22:44391244:A:G	2.072e-25	-5.82626e-10	-0.352881	0.000388427	-5.82626e-10	-0.304253	0.000388891	-5.82626e-10	-0.304322
44391612	chr22:44391612:C:T	4.58091e-26	-1.97678	0.114693	7.89157e-05	-2.0686	0.170624	7.8987e-05	-2.0686	0.170263
44391635	chr22:44391635:G:A	2.17059e-26	-1.78649	-0.822488	2.39459e-05	-2.35869	-0.731872	2.39865e-05	-2.35868	-0.73145
44391771	chr22:44391771:A:G	1.94892e-25	-5.82626e-10	-0.414118	0.000366272	-5.82626e-10	-0.362981	0.000366711	-5.82626e-10	-0.363046
44391807	chr22:44391807:C:G	8.61599e-26	-5.82626e-10	-1.23036	0.000154676	-5.82626e-10	-1.22502	0.000154884	-5.82626e-10	-1.22494
44391991	chr22:44391991:T:C	1.16624e-25	-5.82626e-10	-0.927612	0.000207669	-5.82626e-10	-0.930415	0.000207943	-5.82626e-10	-0.930355
44392028	chr22:44392028:T:A	9.50789e-27	-2.2814	-1.15305	1.97818e-05	-2.13415	-1.14744	1.97994e-05	-2.13414	-1.14783
44392061	chr22:44392061:AG:A	1.72312e-25	-5.82626e-10	-0.537259	0.000323102	-5.82626e-10	-0.48839	0.0003235	-5.82626e-10	-0.488421
44392067	chr22:44392067:G:A	8.8135e-26	-5.82626e-10	-1.2077	0.000157622	-5.82626e-10	-1.20616	0.000157835	-5.82626e-10	-1.20607
44392184	chr22:44392184:T:C	2.03824e-25	-5.82626e-10	-0.369309	0.000383134	-5.82626e-10	-0.317973	0.000383634	-5.82626e-10	-0.317931
44392226	chr22:44392226:G:A	8.64571e-27	-2.31968	-1.20983	1.77768e-05	-2.1877	-1.20076	1.78009e-05	-2.18769	-1.20069
44392347	chr22:44392347:T:C	1.81321e-25	-5.82626e-10	-0.486297	0.000340185	-5.82626e-10	-0.436868	0.000340621	-5.82626e-10	-0.436849
44392493	chr22:44392493:C:T	3.10793e-26	-1.79338	-0.456639	3.42835e-05	-2.35788	-0.373812	3.43445e-05	-2.35787	-0.373307
44392630	chr22:44392630:T:C	2.87105e-26	-1.67406	-0.65524	2.72728e-05	-2.37304	-0.587427	2.73169e-05	-2.37304	-0.58708
44392680	chr22:44392680:T:A	1.89429e-26	-1.60552	-1.13962	1.58416e-05	-2.37615	-1.12757	1.58659e-05	-2.37615	-1.1273
44392834	chr22:44392834:C:T	1.7049e-26	-2.36287	-0.4876	3.16754e-05	-2.36524	-0.445579	3.17172e-05	-2.36524	-0.445523
44392865	chr22:44392865:C:A	1.7301e-25	-5.82626e-10	-0.533214	0.000327115	-5.82626e-10	-0.476047	0.000327436	-5.82626e-10	-0.476328
44392888	chr22:44392888:T:G	9.37899e-26	-5.82626e-10	-1.14551	0.00016762	-5.82626e-10	-1.14466	0.000167858	-5.82626e-10	-1.1445
44393179	chr22:44393179:C:T	1.6551e-26	-1.66059	-1.21953	1.45853e-05	-2.37361	-1.21274	1.46067e-05	-2.37361	-1.21253
44393200	chr22:44393200:T:C	8.98297e-26	-5.82626e-10	-1.18865	0.0001596	-5.82626e-10	-1.19368	0.000159815	-5.82626e-10	-1.19361
44393328	chr22:44393328:C:G	1.44856e-25	-5.82626e-10	-0.710829	0.000252362	-5.82626e-10	-0.735494	0.000252774	-5.82626e-10	-0.735126
44393477	chr22:44393477:G:A	1.04488e-25	-5.82626e-10	-1.03749	0.000186202	-5.82626e-10	-1.03953	0.000186447	-5.82626e-10	-1.03948
44393637	chr22:44393637:G:A	1.52342e-25	-0.516453	-0.143986	0.000124755	-1.18843	-0.251575	0.000125003	-1.18842	-0.250855
44394482	chr22:44394482:T:G	3.18226e-26	-2.22639	-2.96855e-10	7.66908e-05	-1.92658	-2.96855e-10	7.67869e-05	-1.92659	-2.96855e-10
44394591	chr22:44394591:C:T	2.80666e-26	-2.35199	-2.96855e-10	5.945e-05	-2.18122	-2.96855e-10	5.95247e-05	-2.18123	-2.96855e-10
44394996	chr22:44394996:G:A	1.91964e-25	-0.418747	-0.0105128	0.000213323	-0.823871	-0.0796787	0.000213607	-0.823873	-0.0796079
44395225	chr22:44395225:C:T	9.86362e-26	-5.82626e-10	-1.09513	0.000177465	-5.82626e-10	-1.08759	0.000177689	-5.82626e-10	-1.08759
44395260	chr22:44395260:G:A	1.07482e-25	-5.82626e-10	-1.00924	0.000198395	-5.82626e-10	-0.976099	0.00019858	-5.82626e-10	-0.97643
44395300	chr22:44395300:C:T	8.75925e-26	-5.82626e-10	-1.21387	0.000156138	-5.82626e-10	-1.21562	0.000156356	-5.82626e-10	-1.21549
44395468	chr22:44395468:A:G	9.94398e-26	-5.82626e-10	-1.08701	0.000182018	-5.82626e-10	-1.06225	0.00018222	-5.82626e-10	-1.06241
44395529	chr22:44395529:T:C	8.52489e-26	-5.82626e-10	-1.24099	0.00015291	-5.82626e-10	-1.23651	0.000153117	-5.82626e-10	-1.23642
44395652	chr22:44395652:C:A	9.31552e-26	-5.82626e-10	-1.1523	0.000165547	-5.82626e-10	-1.1571	0.000165792	-5.82626e-10	-1.15689
44395658	chr22:44395658:A:G	2.89702e-26	-1.08337	-1.23693	2.79363e-05	-1.69797	-1.23846	2.79694e-05	-1.698	-1.23851
44395726	chr22:44395726:A:G	1.34021e-26	-1.90928	-1.18187	1.51038e-05	-2.36496	-1.18646	1.51306e-05	-2.36495	-1.18595
44395797	chr22:44395797:T:C	2.31815e-25	-5.82626e-10	-0.240625	0.000387352	-5.82626e-10	-0.307025	0.0003883	-5.82626e-10	-0.305842
44395824	chr22:44395824:G:C	1.13684e-26	-2.32194	-0.933782	4.21723e-05	-1.56625	-0.958346	4.2262e-05	-1.56619	-0.957547
44395927	chr22:44395927:T:C	2.21932e-26	-1.31015	-1.27663	2.74777e-05	-1.67669	-1.27629	2.75123e-05	-1.67671	-1.27627
44396070	chr22:44396070:G:A	1.37331e-26	-2.2929	-0.773853	2.5964e-05	-2.18901	-0.820639	2.60111e-05	-2.18899	-0.820106
44396157	chr22:44396157:G:GA	8.37199e-26	-5.82626e-10	-1.25909	0.000150953	-5.82626e-10	-1.24939	0.000151125	-5.82626e-10	-1.24951
44396185	chr22:44396185:A:G	2.77439e-26	-1.69849	-0.665066	3.03587e-05	-2.17492	-0.678359	3.03887e-05	-2.17493	-0.678617
44396248	chr22:44396248:C:T	9.05503e-27	-2.35569	-1.12755	1.62505e-05	-2.37428	-1.10396	1.62593e-05	-2.37428	-1.10468
44396353	chr22:44396353:G:A	1.21429e-25	-5.82626e-10	-0.887237	0.000225775	-5.82626e-10	-0.84682	0.000226025	-5.82626e-10	-0.846976
44396414	chr22:44396414:T:C	4.11372e-25	-5.82626e-10	0.332933	0.000907978	-5.82626e-10	0.544862	0.000907973	-5.82626e-10	0.543594
44396472	chr22:44396472:G:A	8.25349e-26	-5.82626e-10	-1.27334	0.000147356	-5.82626e-10	-1.27351	0.00014754	-5.82626e-10	-1.27352
44396733	chr22:44396733:C:T	1.02106e-26	-2.35425	-1.0089	2.12089e-05	-2.16341	-1.04853	2.12452e-05	-2.16339	-1.0481
44396812	chr22:44396812:C:T	1.23489e-25	-5.82626e-10	-0.870411	0.000210791	-5.82626e-10	-0.91549	0.000211176	-5.82626e-10	-0.91493
44397039	chr22:44397039:C:T	1.46254e-25	-5.82626e-10	-0.701224	0.000274636	-5.82626e-10	-0.650913	0.000274926	-5.82626e-10	-0.65112
44397420	chr22:44397420:T:G	2.91595e-26	-2.31378	-2.96855e-10	5.53634e-05	-2.25244	-2.96855e-10	5.54339e-05	-2.25243	-2.96855e-10
44397525	chr22:44397525:T:C	1.41163e-25	-5.82626e-10	-0.736647	0.000232511	-5.82626e-10	-0.817421	0.000233063	-5.82626e-10	-0.816313
44397746	chr22:44397746:T:A	3.02895e-25	-5.82626e-10	0.0268198	0.000551483	-5.82626e-10	0.0462525	0.000552276	-5.82626e-10	0.0464275
44398049	chr22:44398049:G:A	2.15009e-26	-1.49268	-1.12579	2.29634e-05	-2.00146	-1.131	2.29915e-05	-2.00148	-1.13102
44398132	chr22:44398132:C:T	8.87668e-26	-5.82626e-10	-1.20055	0.000158112	-5.82626e-10	-1.20305	0.000158342	-5.82626e-10	-1.20286
44398634	chr22:44398634:T:C	7.89466e-27	-2.3659	-1.25448	1.43385e-05	-2.35617	-1.24724	1.43541e-05	-2.35616	-1.24742
44398635	chr22:44398635:G:A	1.12246e-25	-5.82626e-10	-0.965874	0.000208073	-5.82626e-10	-0.928467	0.00020823	-5.82626e-10	-0.928977
44398731	chr22:44398731:G:A	2.50631e-25	-5.82626e-10	-0.162584	0.000481675	-5.82626e-10	-0.0890887	0.000482176	-5.82626e-10	-0.0893113
44398755	chr22:44398755:G:A	1.26751e-26	-2.04292	-1.10401	1.75722e-05	-2.29065	-1.10938	1.75946e-05	-2.29066	-1.10937
44398916	chr22:44398916:G:A	9.5169e-26	-5.82626e-10	-1.13091	0.000174552	-5.82626e-10	-1.10413	0.000174728	-5.82626e-10	-1.10439
44398953	chr22:44398953:G:C	6.26613e-26	-2.18043	0.631609	8.56854e-05	-2.32648	0.510804	8.57773e-05	-2.32649	0.510622
44399083	chr22:44399083:C:T	1.57047e-24	-5.82626e-10	1.67257	0.00353269	-5.82626e-10	1.90346	0.00354521	-5.82626e-10	1.90573
44399177	chr22:44399177:GA:G	2.97991e-25	-5.82626e-10	0.010496	0.000609377	-5.82626e-10	0.146079	0.000609368	-5.82626e-10	0.144802
44399277	chr22:44399277:T:C	8.55374e-26	-5.82626e-10	-1.23761	0.000149578	-5.82626e-10	-1.25854	0.00014982	-5.82626e-10	-1.25818
44399306	chr22:44399306:A:G	2.66734e-25	-5.82626e-10	-0.100315	0.000542076	-5.82626e-10	0.0290476	0.000542098	-5.82626e-10	0.0278258
44399458	chr22:44399458:G:A	2.99948e-25	-5.82626e-10	0.0170448	0.000490257	-5.82626e-10	-0.0714291	0.000491734	-5.82626e-10	-0.0696831
44399515	chr22:44399515:C:CAA	2.77446e-25	-5.82626e-10	-0.0609393	0.000564937	-5.82626e-10	0.0703568	0.000564948	-5.82626e-10	0.0691136
44399584	chr22:44399584:G:A	8.2717e-26	-5.82626e-10	-1.27114	0.00014842	-5.82626e-10	-1.26631	0.000148598	-5.82626e-10	-1.26637
44399885	chr22:44399885:G:A	8.93324e-26	-5.82626e-10	-1.1942	0.000164781	-5.82626e-10	-1.16174	0.000164925	-5.82626e-10	-1.16213
44400096	chr22:44400096:G:A	1.87407e-26	-1.50359	-1.25228	3.21763e-05	-1.53195	-1.26318	3.22213e-05	-1.53193	-1.26306
44400187	chr22:44400187:C:T	2.01386e-25	-5.82626e-10	-0.381343	0.000366485	-5.82626e-10	-0.362401	0.000367021	-5.82626e-10	-0.362202
44400256	chr22:44400256:G:T	3.82549e-26	-0.896245	-1.14605	4.19123e-05	-1.37472	-1.15606	4.19553e-05	-1.37473	-1.15629
44400477	chr22:44400477:G:C	5.74693e-26	-1.72403	0.0887195	0.000411439	-0.263233	0.0165357	0.000412612	-0.263118	0.0180059
44400582	chr22:44400582:T:C	1.2772e-25	-5.82626e-10	-0.836723	0.000237888	-5.82626e-10	-0.794558	0.000238148	-5.82626e-10	-0.794728
44400636	chr22:44400636:G:A	2.67645e-25	-5.82626e-10	-0.0969046	0.000491756	-5.82626e-10	-0.0683758	0.000492487	-5.82626e-10	-0.0681527
44400696	chr22:44400696:TG:T	9.18921e-26	-5.82626e-10	-1.16595	0.00016969	-5.82626e-10	-1.13238	0.000169789	-5.82626e-10	-1.13307
44400698	chr22:44400698:G:A	3.57173e-26	-2.11093	-2.96855e-10	5.15559e-05	-2.32369	-2.96855e-10	5.16209e-05	-2.32369	-2.96855e-10
44401061	chr22:44401061:C:T	2.82708e-26	-2.34473	-2.96855e-10	5.57913e-05	-2.24474	-2.96855e-10	5.58626e-05	-2.24472	-2.96855e-10
44401357	chr22:44401357:CAG:C	9.36543e-26	-5.82626e-10	-1.14696	0.000169696	-5.82626e-10	-1.13235	0.000169884	-5.82626e-10	-1.1325
44401359	chr22:44401359:G:A	2.86439e-26	-2.33163	-2.96855e-10	4.97154e-05	-2.36004	-2.96855e-10	4.97781e-05	-2.36005	-2.96855e-10
44401519	chr22:44401519:C:A	2.01453e-25	-5.82626e-10	-0.381008	0.000328524	-5.82626e-10	-0.471747	0.000329406	-5.82626e-10	-0.47033
44401520	chr22:44401520:C:T	2.01453e-25	-5.82626e-10	-0.381008	0.000328524	-5.82626e-10	-0.471747	0.000329406	-5.82626e-10	-0.47033
44401807	chr22:44401807:A:C	1.09836e-26	-2.01381	-1.27635	1.51084e-05	-2.27489	-1.27622	1.51273e-05	-2.27489	-1.27623
44401843	chr22:44401843:C:A	3.65946e-26	-2.37341	0.286749	5.81571e-05	-2.34981	0.146595	5.82593e-05	-2.3498	0.147083
44401969	chr22:44401969:G:A	1.33396e-25	-5.82626e-10	-0.79324	0.00023121	-5.82626e-10	-0.823033	0.000231536	-5.82626e-10	-0.822886
44402223	chr22:44402223:A:G	8.99427e-25	-5.82626e-10	1.11519	0.00185973	-5.82626e-10	1.26183	0.00186216	-5.82626e-10	1.26187
44402333	chr22:44402333:G:T	1.37715e-25	-5.82626e-10	-0.761376	0.000235125	-5.82626e-10	-0.806241	0.000235672	-5.82626e-10	-0.805181
44402430	chr22:44402430:G:A	1.48935e-26	-1.75689	-1.22875	2.51502e-05	-1.79481	-1.24668	2.5186e-05	-1.7948	-1.24653
44402682	chr22:44402682:A:G	9.13961e-26	-5.82626e-10	-1.17136	0.00016515	-5.82626e-10	-1.15951	0.00016533	-5.82626e-10	-1.15968
44402766	chr22:44402766:C:T	7.76146e-27	-2.36093	-1.27647	2.61624e-05	-1.73105	-1.27098	2.61942e-05	-1.731	-1.27108
44402840	chr22:44402840:C:T	1.08873e-26	-2.04435	-1.25462	1.52161e-05	-2.29095	-1.25305	1.52342e-05	-2.29095	-1.25312
44403214	chr22:44403214:T:G	8.46843e-27	-2.27669	-1.27353	3.32214e-05	-1.48634	-1.27682	3.32655e-05	-1.48628	-1.27682
44403369	chr22:44403369:A:T	2.24271e-26	-1.69531	-0.88098	2.11622e-05	-2.2706	-0.943539	2.11911e-05	-2.27056	-0.943476
44403505	chr22:44403505:G:T	8.79771e-27	-2.29689	-1.21518	2.44494e-05	-1.82268	-1.24707	2.44861e-05	-1.82264	-1.24688
44403682	chr22:44403682:T:C	2.06972e-25	-5.82626e-10	-0.353981	0.000367713	-5.82626e-10	-0.359055	0.000368313	-5.82626e-10	-0.358688
44404134	chr22:44404134:C:T	1.01927e-25	0.071123	-1.13343	8.20221e-05	-0.753306	-1.10606	8.21143e-05	-0.753332	-1.10618
44404498	chr22:44404498:T:C	1.22492e-25	-5.82626e-10	-0.878524	0.000216438	-5.82626e-10	-0.889054	0.000216732	-5.82626e-10	-0.888958
44404759	chr22:44404759:G:C	2.32772e-26	-1.69894	-0.840153	2.99258e-05	-2.06471	-0.80293	2.99604e-05	-2.06474	-0.803007
44404760	chr22:44404760:A:G	8.29581e-27	-2.36359	-1.20722	1.68826e-05	-2.24019	-1.19989	1.69008e-05	-2.24018	-1.20008
44405181	chr22:44405181:T:A	1.43858e-26	-1.74739	-1.27293	1.43987e-05	-2.33881	-1.26041	1.44183e-05	-2.33883	-1.2603
44405346	chr22:44405346:G:C	8.32042e-27	-2.35332	-1.21453	1.48339e-05	-2.36571	-1.20374	1.485e-05	-2.36571	-1.20391
44405497	chr22:44405497:C:T	1.1657e-26	-2.25717	-0.973489	1.99917e-05	-2.37358	-0.89746	2.00055e-05	-2.37358	-0.898032
44405505	chr22:44405505:G:A	1.05213e-25	-5.82626e-10	-1.03058	0.000182603	-5.82626e-10	-1.05905	0.000182951	-5.82626e-10	-1.0584
44405682	chr22:44405682:A:T	1.29073e-26	-2.11716	-1.01162	2.01498e-05	-2.32484	-0.93832	2.01643e-05	-2.32484	-0.938866
44406215	chr22:44406215:T:C	1.65479e-26	-2.24516	-0.635147	3.78752e-05	-2.01824	-0.613818	3.78731e-05	-2.01822	-0.615154
44407389	chr22:44407389:C:T	1.57325e-26	-2.16719	-0.763647	2.31236e-05	-2.37593	-0.74957	2.31122e-05	-2.37593	-0.751327
44407492	chr22:44407492:G:A	9.16437e-26	-5.82626e-10	-1.16866	0.000161671	-5.82626e-10	-1.18079	0.000161884	-5.82626e-10	-1.18074
44407669	chr22:44407669:C:T	8.44938e-26	-5.82626e-10	-1.24989	0.000151209	-5.82626e-10	-1.2477	0.000151379	-5.82626e-10	-1.24783
44407842	chr22:44407842:C:T	1.17993e-25	-0.264355	-0.651587	0.000235648	-0.220889	-0.583132	0.000236068	-0.221029	-0.58247
44408087	chr22:44408087:A:G	1.25692e-25	-5.82626e-10	-0.852735	0.000216558	-5.82626e-10	-0.888501	0.000217101	-5.82626e-10	-0.887259
44408114	chr22:44408114:A:C	1.19113e-25	-5.82626e-10	-0.906495	0.000209017	-5.82626e-10	-0.923944	0.00020936	-5.82626e-10	-0.923566
44408116	chr22:44408116:G:C	8.36168e-26	-5.82626e-10	-1.26032	0.0001493	-5.82626e-10	-1.2604	0.000149488	-5.82626e-10	-1.2604
44408312	chr22:44408312:T:C	1.58156e-26	-2.27355	-0.652017	3.51752e-05	-2.07478	-0.631241	3.5168e-05	-2.07476	-0.632722
44408323	chr22:44408323:C:T	1.14678e-26	-2.06176	-1.18526	1.66944e-05	-2.28473	-1.16656	1.67117e-05	-2.28474	-1.16677
44408459	chr22:44408459:G:A	9.3447e-26	-5.82626e-10	-1.14917	0.000166043	-5.82626e-10	-1.15411	0.000166213	-5.82626e-10	-1.15435
44408531	chr22:44408531:T:C	8.25121e-26	-5.82626e-10	-1.27362	0.00014912	-5.82626e-10	-1.26161	0.000149255	-5.82626e-10	-1.26197
44408591	chr22:44408591:T:C	1.69901e-26	-2.37491	-0.47902	3.56412e-05	-2.2457	-0.447159	3.56036e-05	-2.24568	-0.449489
44408685	chr22:44408685:G:T	2.45142e-26	-2.19767	-0.289644	3.73317e-05	-2.35647	-0.290044	3.73503e-05	-2.35647	-0.290809
44408781	chr22:44408781:T:C	1.34023e-25	-5.82626e-10	-0.788552	0.000241256	-5.82626e-10	-0.7805	0.000241549	-5.82626e-10	-0.780549
44408987	chr22:44408987:C:A	1.26738e-26	-2.31152	-0.835507	2.35634e-05	-2.36466	-0.742008	2.35813e-05	-2.36466	-0.742509
44409040	chr22:44409040:G:A	3.14818e-25	-5.82626e-10	0.0654281	0.000518495	-5.82626e-10	-0.0154276	0.000520404	-5.82626e-10	-0.0130144
44409097	chr22:44409097:G:A	1.31577e-26	-2.34772	-0.761834	2.52958e-05	-2.37602	-0.6597	2.5314e-05	-2.37602	-0.660242
44409342	chr22:44409342:G:A	4.26994e-26	-1.93238	-2.96855e-10	8.89972e-05	-1.77775	-2.96855e-10	8.91103e-05	-1.77775	-2.96855e-10
44409508	chr22:44409508:G:A	1.05301e-25	-5.82626e-10	-1.02974	0.000193678	-5.82626e-10	-1.00016	0.000194013	-5.82626e-10	-0.999694
44409564	chr22:44409564:G:A	2.82415e-26	-2.34577	-2.96855e-10	7.05028e-05	-2.0107	-2.96855e-10	7.05946e-05	-2.01067	-2.96855e-10
44409950	chr22:44409950:C:T	1.3664e-26	-2.37606	-0.69574	2.60034e-05	-2.31251	-0.69562	2.59865e-05	-2.3125	-0.697541
44410350	chr22:44410350:G:A	1.7104e-25	-5.82626e-10	-0.544666	0.00032159	-5.82626e-10	-0.493082	0.000322261	-5.82626e-10	-0.49226
44410448	chr22:44410448:G:A	8.60412e-26	-5.82626e-10	-1.23174	0.000159788	-5.82626e-10	-1.19251	0.000159823	-5.82626e-10	-1.19355
44410584	chr22:44410584:G:A	8.26671e-26	-5.82626e-10	-1.27174	0.000148336	-5.82626e-10	-1.26687	0.000148507	-5.82626e-10	-1.26699
44410657	chr22:44410657:G:A	2.82576e-26	-2.3452	-2.96855e-10	7.05258e-05	-2.01038	-2.96855e-10	7.06176e-05	-2.01034	-2.96855e-10
44410741	chr22:44410741:A:G	1.2355e-26	-2.36325	-0.809248	2.22859e-05	-2.3533	-0.809101	2.2276e-05	-2.3533	-0.810814
44411200	chr22:44411200:C:T	8.55755e-26	-1.23717	-2.96855e-10	0.000183647	-1.05334	-2.96855e-10	0.000183884	-1.05332	-2.96855e-10
44411713	chr22:44411713:T:G	1.1482e-25	-5.82626e-10	-0.943202	0.000206897	-5.82626e-10	-0.934139	0.000207267	-5.82626e-10	-0.933614
44411928	chr22:44411928:G:A	1.17147e-25	-5.82626e-10	-0.923134	0.000217774	-5.82626e-10	-0.882901	0.000217691	-5.82626e-10	-0.884544
44412032	chr22:44412032:G:A	8.19143e-27	-2.31179	-1.27169	1.57733e-05	-2.23789	-1.27015	1.57918e-05	-2.23789	-1.27024
44412113	chr22:44412113:C:T	9.52701e-26	-5.82626e-10	-1.12985	0.0001711	-5.82626e-10	-1.12411	0.000171238	-5.82626e-10	-1.12456
44412194	chr22:44412194:C:T	8.3487e-26	-5.82626e-10	-1.26187	0.000152924	-5.82626e-10	-1.23641	0.000153005	-5.82626e-10	-1.23715
44412481	chr22:44412481:G:A	9.12618e-26	-5.82626e-10	-1.17283	0.00016329	-5.82626e-10	-1.17083	0.000163485	-5.82626e-10	-1.1709
44412762	chr22:44412762:G:A	1.33453e-25	-5.82626e-10	-0.79282	0.000258716	-5.82626e-10	-0.710627	0.0002586	-5.82626e-10	-0.712338
44413059	chr22:44413059:T:C	1.6757e-26	-2.3202	-0.54755	3.08467e-05	-2.33181	-0.505516	3.08016e-05	-2.3318	-0.508253
44413313	chr22:44413313:A:G	7.645e-27	-2.37637	-1.27614	1.4445e-05	-2.31949	-1.27652	1.4463e-05	-2.31948	-1.27654
44413430	chr22:44413430:G:A	1.65457e-25	-5.82626e-10	-0.577857	0.00032879	-5.82626e-10	-0.470938	0.000328432	-5.82626e-10	-0.473292
44413656	chr22:44413656:G:A	3.02023e-25	-0.712592	0.73653	0.000768027	-0.693377	1.07084	0.000763976	-0.693524	1.06444
44413785	chr22:44413785:C:A	9.1027e-26	-1.74787	0.572464	0.000131588	-2.32337	0.936689	0.000131466	-2.3234	0.934522
44413834	chr22:44413834:T:A	1.15257e-26	-2.36213	-0.879852	2.31497e-05	-2.31775	-0.80663	2.31526e-05	-2.31774	-0.807774
44414503	chr22:44414503:CT:C	8.39764e-27	-2.36644	-1.19217	1.55732e-05	-2.34816	-1.17264	1.55881e-05	-2.34816	-1.17295
44414637	chr22:44414637:C:T	1.29823e-25	-5.82626e-10	-0.820391	0.00025177	-5.82626e-10	-0.737843	0.000251507	-5.82626e-10	-0.740151
44414647	chr22:44414647:G:C	4.23677e-24	-5.82626e-10	2.66499	0.00923327	-5.82626e-10	2.86421	0.00919846	-5.82626e-10	2.85917
44414862	chr22:44414862:T:A	1.01541e-26	-2.37605	-0.992641	2.014e-05	-2.31877	-0.944879	2.01501e-05	-2.31876	-0.945648
44415185	chr22:44415185:C:T	1.85615e-26	-1.88537	-0.880106	2.4702e-05	-2.3066	-0.752875	2.47095e-05	-2.30662	-0.753808
44415195	chr22:44415195:T:C	1.80544e-26	-1.91995	-0.873227	2.45877e-05	-2.31897	-0.745145	2.4595e-05	-2.31899	-0.746085
44415609	chr22:44415609:T:C	1.23476e-26	-2.28731	-0.885794	2.84927e-05	-2.08588	-0.830827	2.85036e-05	-2.08587	-0.831721
44415695	chr22:44415695:T:C	1.20091e-25	-5.82626e-10	-0.898319	0.000211635	-5.82626e-10	-0.911495	0.000212027	-5.82626e-10	-0.910907
44415864	chr22:44415864:C:T	4.10115e-26	-2.27064	0.297927	7.45009e-05	-2.31534	0.359798	7.42437e-05	-2.31533	0.355061
44415882	chr22:44415882:C:T	1.5788e-26	-1.76726	-1.16005	1.71932e-05	-2.32855	-1.09329	1.72083e-05	-2.32857	-1.09366
44416049	chr22:44416049:C:T	4.9444e-25	-0.634314	1.15118	0.00130484	-0.592915	1.5004	0.00129652	-0.593071	1.49289
44416196	chr22:44416196:A:C	9.32495e-26	-5.82626e-10	-1.15129	0.000170968	-5.82626e-10	-1.12488	0.000171079	-5.82626e-10	-1.12549
44416208	chr22:44416208:A:G	1.32802e-25	-5.82626e-10	-0.797707	0.000237378	-5.82626e-10	-0.796704	0.000237775	-5.82626e-10	-0.796297
44416255	chr22:44416255:G:A	1.55759e-25	-5.82626e-10	-0.638253	0.000282175	-5.82626e-10	-0.623831	0.000282329	-5.82626e-10	-0.624547
44416488	chr22:44416488:C:T	1.43408e-25	-5.82626e-10	-0.720875	0.000259632	-5.82626e-10	-0.707091	0.000259783	-5.82626e-10	-0.707775
44416655	chr22:44416655:A:G	2.01659e-26	-2.11845	-0.564125	2.85439e-05	-2.3475	-0.567417	2.85101e-05	-2.3475	-0.569857
44416881	chr22:44416881:T:G	1.18335e-25	-1.74286	0.829818	0.000192372	-2.32346	1.31653	0.000191721	-2.32348	1.3119
44416956	chr22:44416956:T:A	9.73174e-25	-5.82626e-10	1.194	0.00253511	-5.82626e-10	1.57164	0.00251142	-5.82626e-10	1.56098
44417074	chr22:44417074:A:G	3.87378e-26	-1.86433	-0.165419	6.21687e-05	-2.30012	0.163613	6.19691e-05	-2.30014	0.15916
44417110	chr22:44417110:G:A	1.59305e-25	-5.82626e-10	-0.615743	0.000288184	-5.82626e-10	-0.60276	0.000288887	-5.82626e-10	-0.601584
44417130	chr22:44417130:T:C	1.94569e-26	-1.7107	-1.00767	2.2274e-05	-2.37163	-0.791308	2.22712e-05	-2.37164	-0.792692
44417452	chr22:44417452:C:T	2.89266e-26	-2.32181	-2.96855e-10	4.94282e-05	-2.36584	-2.96855e-10	4.94904e-05	-2.36584	-2.96855e-10
44417775	chr22:44417775:C:A	5.52393e-25	-0.267357	0.895051	0.00159352	-0.286439	1.39378	0.00157966	-0.2866	1.38394
44417810	chr22:44417810:C:T	2.34689e-25	-5.82626e-10	-0.228303	0.000453162	-5.82626e-10	-0.150109	0.000454195	-5.82626e-10	-0.149093
44418036	chr22:44418036:A:AT	8.26913e-26	-5.82626e-10	-1.27145	0.000147057	-5.82626e-10	-1.27554	0.000147253	-5.82626e-10	-1.27547
44418093	chr22:44418093:C:T	1.12376e-25	-5.82626e-10	-0.964715	0.000214646	-5.82626e-10	-0.897366	0.000214448	-5.82626e-10	-0.899555
44418125	chr22:44418125:G:T	1.11572e-25	-5.82626e-10	-0.971891	0.000212963	-5.82626e-10	-0.905238	0.000212771	-5.82626e-10	-0.907405
44418457	chr22:44418457:A:G	1.21231e-26	-2.2144	-0.977054	1.86271e-05	-2.37609	-0.965648	1.85981e-05	-2.37609	-0.968467
44418508	chr22:44418508:T:C	2.76225e-26	-2.33481	-0.03312	5.38572e-05	-2.36375	0.0837243	5.38792e-05	-2.36374	0.0828651
44418554	chr22:44418554:T:G	1.1167e-24	-5.82626e-10	1.33156	0.00359171	-5.82626e-10	1.92003	0.00353679	-5.82626e-10	1.90335
44418651	chr22:44418651:G:A	8.64677e-26	-5.82626e-10	-1.2268	0.000153358	-5.82626e-10	-1.23358	0.000153529	-5.82626e-10	-1.23373
44418826	chr22:44418826:G:A	5.22178e-26	-2.08845	0.357308	0.000115742	-2.35354	0.838546	0.000115359	-2.35356	0.833981
44418943	chr22:44418943:A:G	6.88045e-26	-0.18555	-1.26975	0.000127385	-0.152213	-1.26693	0.000127551	-0.152367	-1.26673
44419237	chr22:44419237:A:G	2.01835e-24	-5.82626e-10	1.92347	0.00698493	-5.82626e-10	2.58515	0.00686491	-5.82626e-10	2.56656
44419333	chr22:44419333:A:G	1.59733e-26	-2.14859	-0.767059	2.33742e-05	-2.36841	-0.746315	2.3315e-05	-2.36842	-0.750106
44419606	chr22:44419606:A:G	1.49296e-26	-2.22703	-0.756195	2.34456e-05	-2.37639	-0.735285	2.33863e-05	-2.37639	-0.739079
44419859	chr22:44419859:C:T	5.41843e-24	-5.82626e-10	2.91099	0.0149631	-5.82626e-10	3.34699	0.014781	-5.82626e-10	3.33348
44419917	chr22:44419917:T:C	1.0787e-24	-5.82626e-10	1.29695	0.00340006	-5.82626e-10	1.86519	0.0033499	-5.82626e-10	1.84906
44420135	chr22:44420135:G:A	2.82103e-24	-5.82626e-10	2.25829	0.00820449	-5.82626e-10	2.74608	0.00810176	-5.82626e-10	2.73222
44420224	chr22:44420224:A:G	2.29215e-24	-5.82626e-10	2.05068	0.0080855	-5.82626e-10	2.73147	0.00794282	-5.82626e-10	2.7124
44420237	chr22:44420237:A:C	2.4725e-24	-5.82626e-10	2.12642	0.00878694	-5.82626e-10	2.81466	0.00863018	-5.82626e-10	2.7954
44420283	chr22:44420283:A:G	2.30185e-24	-5.82626e-10	2.0549	0.00810976	-5.82626e-10	2.73447	0.00796661	-5.82626e-10	2.71539
44420727	chr22:44420727:G:T	3.56387e-26	-2.13906	0.0259284	7.94301e-05	-2.3669	0.475424	7.92173e-05	-2.36691	0.471488
44420884	chr22:44420884:G:A	8.22801e-26	-5.82626e-10	-1.27644	0.000147129	-5.82626e-10	-1.27505	0.000147319	-5.82626e-10	-1.27502
44420897	chr22:44420897:A:G	1.0642e-26	-2.328	-0.993757	1.8754e-05	-2.37437	-0.960579	1.87671e-05	-2.37437	-0.961147
44421076	chr22:44421076:A:T	1.63479e-26	-2.22524	-0.667227	2.56643e-05	-2.37639	-0.644866	2.55877e-05	-2.37639	-0.649114
44421110	chr22:44421110:T:C	2.33685e-26	-2.15684	-0.378337	4.73175e-05	-2.36999	-0.0394923	4.71998e-05	-2.36999	-0.0432378
44421113	chr22:44421113:C:A	1.62415e-26	-2.23033	-0.668664	2.56356e-05	-2.37638	-0.645994	2.55593e-05	-2.37638	-0.650237
44421242	chr22:44421242:T:C	1.64911e-26	-2.35658	-0.527164	4.06737e-05	-2.08509	-0.475685	4.06081e-05	-2.08506	-0.478595
44421532	chr22:44421532:C:A	1.28526e-26	-2.27651	-0.856506	2.12741e-05	-2.37106	-0.837813	2.12273e-05	-2.37105	-0.841282
44421544	chr22:44421544:A:T	4.76345e-26	-1.82301	-2.96855e-10	6.42284e-05	-2.10391	-2.96855e-10	6.43094e-05	-2.10391	-2.96855e-10
44421548	chr22:44421548:T:C	2.67698e-26	-2.14305	-0.256245	5.42433e-05	-2.36732	0.0944427	5.40928e-05	-2.36733	0.0904111
44421575	chr22:44421575:T:A	1.17519e-26	-2.25801	-0.964535	1.89853e-05	-2.37407	-0.948626	1.89525e-05	-2.37406	-0.951623
44421584	chr22:44421584:T:A	8.46717e-26	-5.82626e-10	-1.24778	0.000156132	-5.82626e-10	-1.21565	0.000156182	-5.82626e-10	-1.2166
44421589	chr22:44421589:T:C	1.13343e-25	-5.82626e-10	-0.956144	0.000219171	-5.82626e-10	-0.876507	0.000219043	-5.82626e-10	-0.878353
44421743	chr22:44421743:C:T	2.44795e-26	-2.16537	-0.323362	4.99963e-05	-2.37155	0.0171437	4.98634e-05	-2.37156	0.0132255
44421843	chr22:44421843:G:C	8.56986e-26	-5.82626e-10	-1.23573	0.000158658	-5.82626e-10	-1.19961	0.000158691	-5.82626e-10	-1.20066
44421964	chr22:44421964:C:T	1.23282e-26	-2.26505	-0.909625	2.00817e-05	-2.37314	-0.893405	2.00421e-05	-2.37314	-0.896646
44422013	chr22:44422013:A:G	1.26498e-26	-2.23763	-0.911293	1.99973e-05	-2.37607	-0.894693	1.9958e-05	-2.37606	-0.897927
44422049	chr22:44422049:C:T	1.1488e-24	-5.82626e-10	1.3599	0.00364736	-5.82626e-10	1.9354	0.00359298	-5.82626e-10	1.91912
44422075	chr22:44422075:C:T	5.66536e-26	-2.13457	0.484956	0.000132955	-2.36556	0.98921	0.000132491	-2.36557	0.984463
44422170	chr22:44422170:G:A	1.42473e-26	-2.18981	-0.840182	2.67308e-05	-2.37467	-0.605875	2.66867e-05	-2.37467	-0.608787
44422376	chr22:44422376:G:A	8.70918e-26	-5.82626e-10	-1.2196	0.000158705	-5.82626e-10	-1.19931	0.000158818	-5.82626e-10	-1.19986
44422380	chr22:44422380:T:A	9.92684e-27	-2.33436	-1.05696	1.75802e-05	-2.37287	-1.02671	1.75936e-05	-2.37287	-1.02722
44422540	chr22:44422540:T:C	1.56497e-24	-5.82626e-10	1.66905	0.00517005	-5.82626e-10	2.28428	0.00508975	-5.82626e-10	2.26736
44422629	chr22:44422629:A:C	5.52002e-25	-5.82626e-10	0.626986	0.0014964	-5.82626e-10	1.04446	0.00148107	-5.82626e-10	1.0329
44422638	chr22:44422638:T:C	2.54324e-26	-2.3704	-0.0801459	5.98185e-05	-2.15617	-0.0188746	5.96854e-05	-2.15614	-0.0223933
44422654	chr22:44422654:C:T	6.34342e-25	-5.82626e-10	0.766022	0.00174184	-5.82626e-10	1.19634	0.00172334	-5.82626e-10	1.1844
44422756	chr22:44422756:G:A	9.57982e-27	-2.32917	-1.09774	1.67633e-05	-2.37419	-1.07297	1.67775e-05	-2.37419	-1.07339
44422882	chr22:44422882:A:G	8.53804e-26	-5.82626e-10	-1.23945	0.00015519	-5.82626e-10	-1.22171	0.000155313	-5.82626e-10	-1.22218
44422900	chr22:44422900:C:T	2.27825e-26	-1.29509	-1.26548	1.47807e-05	-2.36043	-1.21261	1.47927e-05	-2.36041	-1.21307
44422902	chr22:44422902:C:T	1.2531e-25	-5.82626e-10	-0.855779	0.000224037	-5.82626e-10	-0.854549	0.000224454	-5.82626e-10	-0.853952
44422908	chr22:44422908:G:C	1.50065e-26	-2.21565	-0.762436	2.34934e-05	-2.37155	-0.738086	2.34924e-05	-2.37155	-0.739391
44422942	chr22:44422942:C:T	8.23527e-26	-5.82626e-10	-1.27555	0.000147126	-5.82626e-10	-1.27507	0.000147308	-5.82626e-10	-1.2751
44423015	chr22:44423015:G:A	8.56698e-27	-2.37633	-1.16232	2.48424e-05	-1.85477	-1.19903	2.48959e-05	-1.8547	-1.19822
44423020	chr22:44423020:T:C	1.26194e-26	-1.88635	-1.26498	1.62443e-05	-2.20341	-1.2752	1.62646e-05	-2.20335	-1.27528
44423092	chr22:44423092:C:T	2.08506e-25	-5.82626e-10	-0.346596	0.000488926	-5.82626e-10	-0.0741478	0.000485942	-5.82626e-10	-0.0815321
44423106	chr22:44423106:T:C	2.98831e-25	-1.48212	1.49543	0.00361164	0.424788	1.50077	0.00361758	0.424998	1.50094
44423162	chr22:44423162:C:T	1.14964e-25	-5.82626e-10	-0.941945	0.000191445	-5.82626e-10	-1.01176	0.000191865	-5.82626e-10	-1.01083
44423558	chr22:44423558:A:G	9.68691e-26	-5.82626e-10	-1.1132	0.000171468	-5.82626e-10	-1.12196	0.000171652	-5.82626e-10	-1.12215
44423598	chr22:44423598:G:T	1.4244e-25	-5.82626e-10	-0.727646	0.000269368	-5.82626e-10	-0.670281	0.000269352	-5.82626e-10	-0.671602
44423902	chr22:44423902:C:A	1.59738e-25	-5.82626e-10	-0.61303	0.000288996	-5.82626e-10	-0.599945	0.000289184	-5.82626e-10	-0.600556
44423941	chr22:44423941:A:G	8.22559e-26	-5.82626e-10	-1.27673	0.000147098	-5.82626e-10	-1.27526	0.000147277	-5.82626e-10	-1.2753
44424474	chr22:44424474:G:A	1.2804e-25	-5.82626e-10	-0.834222	0.000239276	-5.82626e-10	-0.788741	0.00023905	-5.82626e-10	-0.790946
44424663	chr22:44424663:C:G	1.00403e-25	-5.82626e-10	-1.07737	0.00017861	-5.82626e-10	-1.08115	0.00017882	-5.82626e-10	-1.08124
44424916	chr22:44424916:A:G	8.2499e-26	-0.220868	-1.05291	0.00123383	1.86498	-1.01345	0.00123452	1.86518	-1.01436
44425030	chr22:44425030:A:T	3.22005e-26	-1.03778	-1.17681	2.73177e-05	-1.76531	-1.19351	2.73512e-05	-1.76533	-1.19353
44425197	chr22:44425197:C:G	3.98966e-26	-0.952822	-1.04745	3.68763e-05	-1.70203	-0.956762	3.69095e-05	-1.70205	-0.957104
44425214	chr22:44425214:C:A	8.14614e-26	-2.05643	0.769992	0.000262885	-1.60718	0.912541	0.000262979	-1.60714	0.91159
44425273	chr22:44425273:C:T	1.12497e-26	-1.99217	-1.27405	2.45933e-05	-1.79335	-1.27053	2.46225e-05	-1.79334	-1.27062
44425360	chr22:44425360:A:G	5.93714e-26	-0.554185	-1.04857	0.000798015	1.42219	-1.00642	0.000798418	1.42238	-1.00737
44425511	chr22:44425511:C:T	9.79302e-26	-5.82626e-10	-1.10231	0.000177402	-5.82626e-10	-1.08794	0.000177619	-5.82626e-10	-1.08798
44426207	chr22:44426207:C:T	1.62255e-25	-5.82626e-10	-0.597396	0.000306016	-5.82626e-10	-0.542721	0.000305581	-5.82626e-10	-0.545407
44426352	chr22:44426352:C:T	2.02229e-25	-5.82626e-10	-0.377167	0.000405431	-5.82626e-10	-0.261407	0.000405637	-5.82626e-10	-0.262162
44426824	chr22:44426824:C:T	2.78045e-26	-2.36137	-2.96855e-10	4.91902e-05	-2.37066	-2.96855e-10	4.92523e-05	-2.37066	-2.96855e-10
44427170	chr22:44427170:C:A	9.39625e-27	-2.16953	-1.27672	3.58772e-05	-1.40946	-1.2768	3.5924e-05	-1.40941	-1.27681
44427215	chr22:44427215:A:C	1.23704e-26	-1.92126	-1.25	5.98613e-05	-0.949168	-1.22516	5.99073e-05	-0.949106	-1.22572
44427229	chr22:44427229:C:T	3.36094e-25	-5.82626e-10	0.130824	0.000583138	-5.82626e-10	0.102066	0.000583821	-5.82626e-10	0.101974
44427284	chr22:44427284:C:T	1.49543e-25	-5.82626e-10	-0.678982	0.000246703	-5.82626e-10	-0.758174	0.000247149	-5.82626e-10	-0.757629
44427546	chr22:44427546:AG:A	8.34382e-26	-5.82626e-10	-1.26246	0.000148796	-5.82626e-10	-1.26378	0.000148973	-5.82626e-10	-1.26386
44427565	chr22:44427565:G:A	3.28002e-26	-1.15748	-1.03865	7.05035e-05	-0.895922	-1.11477	7.06459e-05	-0.89586	-1.11408
44427668	chr22:44427668:G:A	8.8342e-26	-5.82626e-10	-1.20535	0.00015531	-5.82626e-10	-1.22094	0.000155496	-5.82626e-10	-1.221
44427830	chr22:44427830:G:A	8.4614e-26	-5.82626e-10	-1.24847	0.000151561	-5.82626e-10	-1.24537	0.000151765	-5.82626e-10	-1.24528
44427890	chr22:44427890:G:A	8.32987e-26	-5.82626e-10	-1.26413	0.000148545	-5.82626e-10	-1.26547	0.000148728	-5.82626e-10	-1.2655
44427929	chr22:44427929:T:G	1.01873e-25	-5.82626e-10	-1.06284	0.000186613	-5.82626e-10	-1.03732	0.000186656	-5.82626e-10	-1.03835
44428266	chr22:44428266:G:A	1.16289e-25	-5.82626e-10	-0.930484	0.000200321	-5.82626e-10	-0.966437	0.000200605	-5.82626e-10	-0.966282
44428452	chr22:44428452:A:C	7.28169e-26	-0.356866	-1.04175	0.00101378	1.65591	-1.00083	0.00101429	1.65611	-1.00178
44428615	chr22:44428615:A:G	3.96362e-26	-0.880537	-1.12629	0.0004217	0.896067	-1.11813	0.000422218	0.896245	-1.11834
44428648	chr22:44428648:G:A	3.219e-26	-2.21491	-2.96855e-10	6.34419e-05	-2.11623	-2.96855e-10	6.35222e-05	-2.11623	-2.96855e-10
44428776	chr22:44428776:G:A	1.22978e-24	2.66213	-1.2341	0.000728446	1.56396	-1.2394	0.000729542	1.564	-1.2392
```
