## Supplementary material for "Characterization of shared and ancestry-specific signals driving complex traits using multi-ancestry fine-mapping": susiex_nc3.cs80.summary

```
# chr22:43428850-44428850
CS_ID	CS_LENGTH	CS_PURITY	MAX_PIP_SNP	BP	REF_ALLELE	ALT_ALLELE	REF_FRQ	BETA	SE	-LOG10P	MAX_PIP	POST-HOC_PROB_POP1	POST-HOC_PROB_POP2
1	2	0.993627	chr22:43928850:C:T	43928850	T,T	C,C	1,1	inf,inf	inf,inf	26.0969,1.7682	0.711875	1	0.76183
2	1753	0	chr22:44389473:G:A	44389473	NA,A	NA,G	NA,1	NA,inf	NA,inf	NA,3.23908	0.0263376	0.378689	0.391271
3	1755	0	chr22:44389473:G:A	44389473	NA,A	NA,G	NA,1	NA,inf	NA,inf	NA,3.23908	0.0264565	0.378666	0.391014
```
