## Supplementary material for "Characterization of shared and ancestry-specific signals driving complex traits using multi-ancestry fine-mapping": susiex_nc1.cs80.cs

```
CS_ID	SNP	BP	REF_ALLELE	ALT_ALLELE	REF_FRQ	BETA	SE	-LOG10P	CS_PIP	OVRL_PIP
1	chr22:50190508:G:A	50190508	A,A	G,G	1,1	-inf,-inf	inf,inf	22.4111,0.954196	0.995017	0.995017
```
