## Supplementary material for "Characterization of shared and ancestry-specific signals driving complex traits using multi-ancestry fine-mapping": susiex_nc1.cs80.snp

```
BP	SNP	PIP(CS1)	LogBF(CS1,Pop1)	LogBF(CS1,Pop2)
49691001	chr22:49691001:T:C	9.86368e-22	-0.980674	-1.30707
49691146	chr22:49691146:C:T	2.37921e-21	-4.97395e-10	-1.40725
49691175	chr22:49691175:G:A	9.64431e-22	-0.865536	-1.4447
49691182	chr22:49691182:G:A	3.21232e-21	-4.97395e-10	-1.10702
49691562	chr22:49691562:G:A	5.73938e-22	-1.77764	-1.05161
49691572	chr22:49691572:T:C	5.76638e-22	-2.29795	-0.526611
49691772	chr22:49691772:C:T	1.1264e-20	-4.97395e-10	0.147599
49691786	chr22:49691786:G:C	3.54854e-21	-4.97395e-10	-1.00748
49691836	chr22:49691836:C:T	1.1213e-20	-4.97395e-10	0.143059
49692049	chr22:49692049:C:T	5.98635e-22	-1.82045	-0.966666
49692083	chr22:49692083:G:A	7.90938e-22	-1.65555	-0.852999
49692387	chr22:49692387:G:A	4.03377e-21	0.558365	-1.43768
49692668	chr22:49692668:G:A	2.37781e-21	-4.97395e-10	-1.40784
49692686	chr22:49692686:C:T	1.60744e-21	-0.833315	-0.966059
49692757	chr22:49692757:T:C	2.30868e-22	-2.29601	-1.44392
49692806	chr22:49692806:A:G	1.01074e-21	-0.822705	-1.44063
49692902	chr22:49692902:G:A	2.35207e-21	-4.97395e-10	-1.41872
49693160	chr22:49693160:G:A	6.38839e-22	-1.71757	-1.00455
49693317	chr22:49693317:G:A	9.74127e-22	-0.923753	-1.37648
49693333	chr22:49693333:A:G	4.51779e-21	-4.97395e-10	-0.765993
49693400	chr22:49693400:G:A	2.58147e-21	-4.97395e-10	-1.32566
49693472	chr22:49693472:A:G	1.15279e-21	-0.709583	-1.42225
49693545	chr22:49693545:C:T	9.71351e-22	-1.42499	-0.878097
49693689	chr22:49693689:C:T	3.0784e-22	-2.28226	-1.16993
49693691	chr22:49693691:G:A	3.03665e-21	-1.16326	-4.33526e-10
49693753	chr22:49693753:C:T	3.54096e-20	-4.97395e-10	1.29297
49694037	chr22:49694037:G:A	6.79136e-22	-1.66993	-0.991022
49694127	chr22:49694127:C:A	5.85961e-22	-1.35618	-1.45234
49694207	chr22:49694207:A:C	2.71011e-22	-2.2906	-1.28901
49694235	chr22:49694235:G:C	2.76173e-21	-4.97395e-10	-1.25816
49694314	chr22:49694314:G:C	4.10716e-22	-1.96023	-1.20364
49694381	chr22:49694381:T:G	5.7064e-21	-4.97395e-10	-0.532427
49694433	chr22:49694433:T:A	3.60452e-21	0.425711	-1.41754
49694604	chr22:49694604:C:T	3.17863e-21	0.275122	-1.39269
49694607	chr22:49694607:G:A	2.76977e-21	-4.97395e-10	-1.25525
49694608	chr22:49694608:A:G	2.77933e-21	-4.97395e-10	-1.2518
49694624	chr22:49694624:G:T	4.25435e-22	-2.0422	-1.08646
49694800	chr22:49694800:T:C	3.37948e-22	-2.01654	-1.34234
49694801	chr22:49694801:G:A	2.42918e-21	-4.97395e-10	-1.38646
49694878	chr22:49694878:G:A	2.29099e-21	-4.97395e-10	-1.44503
49694879	chr22:49694879:G:A	3.15776e-21	-4.97395e-10	-1.12415
49695057	chr22:49695057:G:A	2.79348e-21	-4.97395e-10	-1.24673
49695599	chr22:49695599:G:A	2.61239e-21	-4.97395e-10	-1.31375
49696171	chr22:49696171:G:A	1.13397e-21	-0.791229	-1.35707
49696504	chr22:49696504:A:C	2.52237e-21	-4.97395e-10	-1.34882
49696750	chr22:49696750:A:G	2.39623e-21	-0.081201	-1.31892
49696774	chr22:49696774:A:G	3.36579e-22	-2.03417	-1.32877
49696784	chr22:49696784:TTTTC:T	2.518e-21	-4.97395e-10	-1.35055
49696864	chr22:49696864:A:G	3.04391e-22	-2.09688	-1.36658
49697404	chr22:49697404:C:A	5.158e-22	-1.86405	-1.07201
49697424	chr22:49697424:G:A	1.30625e-21	-0.791023	-1.21583
49697444	chr22:49697444:G:A	2.41132e-21	-4.97395e-10	-1.39384
49697543	chr22:49697543:C:T	6.34393e-22	-1.73654	-0.992559
49697711	chr22:49697711:C:T	1.15473e-21	-0.731437	-1.39871
49697767	chr22:49697767:G:A	1.23908e-20	-4.97395e-10	0.242942
49697993	chr22:49697993:A:G	6.89755e-21	-4.97395e-10	-0.34285
49698344	chr22:49698344:T:C	8.70245e-21	-4.97395e-10	-0.110412
49698377	chr22:49698377:G:A	2.91608e-21	-4.97395e-10	-1.20378
49698442	chr22:49698442:C:T	2.34438e-21	-0.0121063	-1.40989
49698783	chr22:49698783:T:C	1.9227e-21	-0.215234	-1.40505
49699214	chr22:49699214:A:G	2.14899e-21	-0.244329	-1.26469
49699242	chr22:49699242:T:G	1.07351e-21	-2.12803	-0.075051
49699291	chr22:49699291:C:T	2.40584e-21	-4.97395e-10	-1.39612
49699442	chr22:49699442:GAAGA:G	2.91484e-21	-4.97395e-10	-1.2042
49699485	chr22:49699485:G:A	1.4062e-21	-0.629046	-1.30408
49699498	chr22:49699498:T:C	6.82681e-21	-4.97395e-10	-0.353158
49699657	chr22:49699657:C:T	2.95575e-21	-4.97395e-10	-1.19026
49700181	chr22:49700181:C:T	5.34456e-21	-4.97395e-10	-0.597936
49700562	chr22:49700562:A:G	1.477e-21	-0.492508	-1.3915
49700578	chr22:49700578:G:A	3.55834e-21	-4.97395e-10	-1.00472
49700619	chr22:49700619:C:T	3.81659e-21	-4.97395e-10	-0.93466
49700720	chr22:49700720:T:C	1.13845e-21	-2.08614	-0.058202
49700832	chr22:49700832:T:C	2.3304e-21	-0.0224459	-1.40553
49700913	chr22:49700913:CTCTT:C	2.41237e-21	-4.97395e-10	-1.39341
49700918	chr22:49700918:T:C	6.89034e-21	-0.343896	-4.33526e-10
49701076	chr22:49701076:C:T	1.66008e-21	-0.353836	-1.41331
49701304	chr22:49701304:T:C	4.47502e-21	-4.97395e-10	-0.775505
49701517	chr22:49701517:A:G	2.28446e-21	-0.0478729	-1.40002
49701695	chr22:49701695:C:T	2.74745e-21	-4.97395e-10	-1.26334
49701702	chr22:49701702:A:G	4.37226e-21	-4.97395e-10	-0.798736
49701792	chr22:49701792:A:G	2.54021e-21	-4.97395e-10	-1.34177
49701994	chr22:49701994:T:C	4.3593e-21	-4.97395e-10	-0.801705
49702165	chr22:49702165:A:G	3.34872e-22	-2.02694	-1.34109
49702382	chr22:49702382:T:C	2.56515e-21	-4.97395e-10	-1.332
49702508	chr22:49702508:G:A	1.62842e-21	-0.373008	-1.4134
49702559	chr22:49702559:T:C	2.73652e-21	-4.97395e-10	-1.26733
49702701	chr22:49702701:T:C	4.11766e-21	-0.122467	-0.736263
49702767	chr22:49702767:C:T	6.56299e-21	-4.97395e-10	-0.39257
49702857	chr22:49702857:G:A	1.03277e-21	-2.03783	-0.203939
49702955	chr22:49702955:G:A	4.34544e-21	-4.97395e-10	-0.804888
49702996	chr22:49702996:G:A	3.18592e-21	-1.42285	0.307569
49703008	chr22:49703008:C:T	2.27833e-21	-4.97395e-10	-1.45057
49703137	chr22:49703137:G:A	3.19915e-21	-4.97395e-10	-1.11113
49703265	chr22:49703265:C:G	1.55626e-21	-0.785266	-1.04647
49703607	chr22:49703607:G:A	2.19995e-21	-0.0742357	-1.41134
49703685	chr22:49703685:T:C	1.25643e-21	-0.883582	-1.16216
49703751	chr22:49703751:C:T	2.42304e-21	-4.97395e-10	-1.38899
49703966	chr22:49703966:T:C	1.15058e-21	-0.870083	-1.26366
49704255	chr22:49704255:T:G	2.48866e-21	-1.36227	-4.33526e-10
49704452	chr22:49704452:A:T	2.84925e-21	-4.97395e-10	-1.22696
49704685	chr22:49704685:C:T	8.90456e-22	-1.11465	-1.27538
49704929	chr22:49704929:C:T	3.04585e-21	-4.97395e-10	-1.16024
49705241	chr22:49705241:C:T	9.35528e-21	-4.97395e-10	-0.0380754
49705373	chr22:49705373:G:A	2.59524e-21	-4.97395e-10	-1.32034
49705587	chr22:49705587:T:C	9.76708e-22	-2.29758	-4.33526e-10
49705701	chr22:49705701:T:C	2.59322e-21	-4.97395e-10	-1.32111
49706002	chr22:49706002:G:T	1.14317e-21	-0.75895	-1.38126
49706052	chr22:49706052:G:C	3.4401e-21	-4.97395e-10	-1.03851
49706179	chr22:49706179:G:A	3.65283e-21	-4.97395e-10	-0.978513
49706244	chr22:49706244:A:G	3.49048e-21	0.348681	-1.37266
49706418	chr22:49706418:A:C	3.11545e-21	-4.97395e-10	-1.13764
49707014	chr22:49707014:G:A	7.66658e-21	-4.97395e-10	-0.237146
49707049	chr22:49707049:T:A	2.54775e-22	-2.19655	-1.44484
49707455	chr22:49707455:G:A	4.78719e-22	-1.87665	-1.134
49707512	chr22:49707512:AAGTC:A	4.53914e-21	-0.761279	-4.33526e-10
49707656	chr22:49707656:C:T	9.70427e-22	-0.922673	-1.38136
49707722	chr22:49707722:C:G	2.5791e-21	-4.97395e-10	-1.32657
49707841	chr22:49707841:C:T	2.68189e-22	-2.18227	-1.40781
49708234	chr22:49708234:A:G	5.76787e-21	-4.97395e-10	-0.521713
49708311	chr22:49708311:T:C	1.42689e-21	-0.5472	-1.37132
49708790	chr22:49708790:G:A	7.30332e-21	-4.97395e-10	-0.285687
49708800	chr22:49708800:G:A	2.51066e-21	-4.97395e-10	-1.35347
49708823	chr22:49708823:C:T	4.60036e-22	-2.28353	-0.766935
49709037	chr22:49709037:T:C	2.85975e-22	-2.13292	-1.39295
49709064	chr22:49709064:T:C	7.35954e-21	-4.97395e-10	-0.278018
49709106	chr22:49709106:A:G	2.50698e-21	-4.97395e-10	-1.35494
49709246	chr22:49709246:G:A	2.38335e-21	-4.97395e-10	-1.40551
49709320	chr22:49709320:T:C	7.92041e-21	-4.97395e-10	-0.204573
49709322	chr22:49709322:C:T	1.78533e-21	-0.483077	-1.21133
49709403	chr22:49709403:G:A	7.38144e-21	-4.97395e-10	-0.275047
49709757	chr22:49709757:A:G	1.10177e-21	-1.20894	-0.96816
49709959	chr22:49709959:G:A	2.16465e-20	-4.97395e-10	0.800829
49710003	chr22:49710003:G:C	4.47885e-21	-4.97395e-10	-0.774649
49710014	chr22:49710014:T:A	3.53787e-21	-4.97395e-10	-1.01049
49710161	chr22:49710161:A:C	1.05e-21	-2.00891	-0.21632
49710177	chr22:49710177:A:G	3.49322e-21	-4.97395e-10	-1.02319
49710344	chr22:49710344:ACCAG:A	3.34777e-21	-4.97395e-10	-1.06572
49710396	chr22:49710396:T:C	2.84883e-21	-4.97395e-10	-1.22711
49710663	chr22:49710663:C:T	1.28244e-21	-0.843924	-1.18133
49710687	chr22:49710687:T:C	2.31593e-21	-4.97395e-10	-1.4342
49710713	chr22:49710713:C:T	2.30726e-21	-4.97395e-10	-1.43796
49710948	chr22:49710948:T:C	4.40659e-21	-4.97395e-10	-0.790914
49711119	chr22:49711119:T:C	2.89306e-21	-4.97395e-10	-1.2117
49711263	chr22:49711263:T:G	3.16635e-21	-4.97395e-10	-1.12144
49711352	chr22:49711352:A:G	1.22097e-21	-0.792865	-1.2815
49711412	chr22:49711412:G:C	2.36827e-21	-4.97395e-10	-1.41186
49711515	chr22:49711515:C:G	3.11579e-22	-2.03	-1.41012
49712112	chr22:49712112:A:T	8.87855e-21	-4.97395e-10	-0.0903778
49712337	chr22:49712337:A:G	3.09545e-21	-4.97395e-10	-1.14408
49712394	chr22:49712394:G:A	1.29967e-21	-1.24206	-0.769845
49712746	chr22:49712746:T:C	6.89691e-21	-4.97395e-10	-0.342943
49712810	chr22:49712810:CT:C	3.48104e-22	-1.90432	-1.42495
49712846	chr22:49712846:G:A	2.42528e-21	-4.97395e-10	-1.38807
49712930	chr22:49712930:A:G	4.2067e-21	-4.97395e-10	-0.837337
49713212	chr22:49713212:T:C	3.60511e-21	-4.97395e-10	-0.991665
49713487	chr22:49713487:G:A	2.39661e-21	-4.97395e-10	-1.39996
49713551	chr22:49713551:T:C	2.84171e-22	-2.09401	-1.43818
49713835	chr22:49713835:C:T	3.22015e-21	-4.97395e-10	-1.10459
49713961	chr22:49713961:C:T	5.23142e-21	-0.619334	-4.33526e-10
49714086	chr22:49714086:T:C	2.33189e-21	-4.97395e-10	-1.42734
49714106	chr22:49714106:A:C	4.16337e-21	-4.97395e-10	-0.847692
49714252	chr22:49714252:C:T	2.28931e-21	-4.97395e-10	-1.44577
49714295	chr22:49714295:G:A	3.57786e-22	-2.08255	-1.21928
49714590	chr22:49714590:T:G	6.96078e-22	-1.58085	-1.05546
49714601	chr22:49714601:C:T	3.72052e-21	-4.97395e-10	-0.960153
49714780	chr22:49714780:G:T	5.69994e-22	-1.5709	-1.26525
49714783	chr22:49714783:G:A	2.46464e-21	-4.97395e-10	-1.37197
49714856	chr22:49714856:C:A	3.16671e-21	-4.97395e-10	-1.12132
49714902	chr22:49714902:A:C	1.78561e-21	-1.69426	-4.33526e-10
49714928	chr22:49714928:G:A	2.34669e-21	-4.97395e-10	-1.42101
49715274	chr22:49715274:A:G	2.31771e-21	-4.97395e-10	-1.43344
49715343	chr22:49715343:C:T	3.03265e-22	-2.26381	-1.20336
49715564	chr22:49715564:C:T	4.48293e-22	-2.2356	-0.840721
49715791	chr22:49715791:T:A	2.91722e-21	-4.97395e-10	-1.20338
49715987	chr22:49715987:C:T	1.42283e-21	-1.92137	-4.33526e-10
49716107	chr22:49716107:T:C	2.51211e-21	-4.97395e-10	-1.35289
49716659	chr22:49716659:C:T	7.53308e-22	-1.10447	-1.45282
49716686	chr22:49716686:G:T	2.27926e-21	-4.97395e-10	-1.45017
49717405	chr22:49717405:TCA:T	2.27336e-21	-4.97395e-10	-1.45276
49717456	chr22:49717456:A:G	2.44125e-21	-4.97395e-10	-1.3815
49717459	chr22:49717459:T:TAC	1.21546e-21	-2.0789	-4.33526e-10
49717598	chr22:49717598:C:A	3.15178e-21	-4.97395e-10	-1.12605
49717917	chr22:49717917:AATTT:A	1.63358e-20	-4.97395e-10	0.51934
49718241	chr22:49718241:T:C	2.27229e-21	-4.97395e-10	-1.45323
49718282	chr22:49718282:T:C	9.24792e-21	-4.97395e-10	-0.0496173
49718533	chr22:49718533:G:A	3.07424e-21	-4.97395e-10	-1.15096
49718690	chr22:49718690:G:A	2.27139e-21	-4.97395e-10	-1.45362
49718699	chr22:49718699:G:A	3.06795e-22	-2.00959	-1.44601
49718863	chr22:49718863:A:C	2.34967e-21	-4.97395e-10	-1.41974
49719436	chr22:49719436:T:C	2.55356e-22	-2.18826	-1.45085
49719537	chr22:49719537:A:G	3.387e-22	-1.96278	-1.39388
49719742	chr22:49719742:G:A	1.16442e-20	0.49767	-0.316881
49719761	chr22:49719761:A:G	2.7138e-22	-2.12556	-1.45269
49719835	chr22:49719835:A:G	7.16302e-21	-4.97395e-10	-0.305084
49719841	chr22:49719841:G:A	9.90232e-22	-2.28383	-4.33526e-10
49719922	chr22:49719922:A:G	2.27157e-21	-4.97395e-10	-1.45354
49720005	chr22:49720005:A:G	4.56357e-21	-4.97395e-10	-0.75591
49720435	chr22:49720435:C:A	2.77133e-21	-1.25469	-4.33526e-10
49720830	chr22:49720830:GC:G	2.41049e-21	-1.24074	-0.153451
49721440	chr22:49721440:G:A	9.94052e-22	-2.27998	-4.33526e-10
49721448	chr22:49721448:G:A	3.45116e-21	-4.97395e-10	-1.03531
49721524	chr22:49721524:G:A	2.27179e-21	-4.97395e-10	-1.45345
49721791	chr22:49721791:T:C	2.27538e-21	-4.97395e-10	-1.45187
49721896	chr22:49721896:T:C	4.35619e-22	-1.65238	-1.45262
49721933	chr22:49721933:G:A	2.7233e-22	-2.27059	-1.30417
49722043	chr22:49722043:T:C	1.38535e-21	-2.08879	0.140724
49722068	chr22:49722068:G:A	1.08075e-21	-2.19636	-4.33526e-10
49722079	chr22:49722079:G:A	2.96752e-21	-4.97395e-10	-1.18629
49722637	chr22:49722637:G:A	2.27341e-21	-4.97395e-10	-1.45273
49722812	chr22:49722812:A:G	5.56737e-22	-1.45227	-1.40741
49723074	chr22:49723074:TGAA:T	2.90773e-21	-4.97395e-10	-1.20664
49723124	chr22:49723124:A:C	3.16631e-21	-4.97395e-10	-1.12145
49723143	chr22:49723143:C:T	6.61143e-21	-4.97395e-10	-0.385216
49723360	chr22:49723360:C:A	4.96838e-22	-1.64063	-1.33288
49723365	chr22:49723365:T:TAAAC	2.68475e-21	-4.97395e-10	-1.28643
49723486	chr22:49723486:G:A	2.36453e-21	-4.97395e-10	-1.41344
49723543	chr22:49723543:A:G	6.64285e-22	-1.60079	-1.08227
49723565	chr22:49723565:A:G	9.75542e-22	-2.29878	-4.33526e-10
49723601	chr22:49723601:T:C	2.27875e-21	-4.97395e-10	-1.45039
49723648	chr22:49723648:G:A	2.27141e-21	-4.97395e-10	-1.45362
49723734	chr22:49723734:T:C	7.27012e-22	-1.67511	-0.917715
49724322	chr22:49724322:C:T	9.82399e-22	-2.29177	-4.33526e-10
49724526	chr22:49724526:C:T	2.42808e-21	-4.97395e-10	-1.38691
49725016	chr22:49725016:C:T	2.27257e-21	-4.97395e-10	-1.4531
49725155	chr22:49725155:C:G	9.02465e-22	-0.937552	-1.43909
49725297	chr22:49725297:G:A	1.24078e-21	-2.05828	-4.33526e-10
49725627	chr22:49725627:C:T	2.59813e-21	-0.951695	-0.367529
49725687	chr22:49725687:TGCC:T	2.6536e-21	-4.97395e-10	-1.2981
49726057	chr22:49726057:C:T	1.03198e-21	-2.24254	-4.33526e-10
49726237	chr22:49726237:G:A	2.13616e-21	-2.25837	0.743358
49726304	chr22:49726304:G:A	6.3046e-21	-4.97395e-10	-0.432737
49726661	chr22:49726661:C:T	1.82126e-21	-1.67449	-4.33526e-10
49726702	chr22:49726702:A:G	7.85201e-22	-1.858	-0.657829
49726792	chr22:49726792:C:T	2.84362e-21	-1.22894	-4.33526e-10
49726852	chr22:49726852:C:T	1.72693e-21	-1.72767	-4.33526e-10
49726877	chr22:49726877:G:A	1.07199e-20	0.166706	-0.0686225
49727073	chr22:49727073:G:A	9.07149e-22	-1.74644	-0.625027
49727080	chr22:49727080:G:C	1.20208e-21	-2.08996	-4.33526e-10
49727574	chr22:49727574:C:T	3.20633e-21	-4.97395e-10	-1.10889
49727614	chr22:49727614:CCT:C	1.17401e-21	-2.11359	-4.33526e-10
49727797	chr22:49727797:T:A	2.38909e-21	-4.97395e-10	-1.4031
49727835	chr22:49727835:T:C	1.46946e-20	1.80561	-1.39214
49727860	chr22:49727860:A:G	6.09613e-22	-1.31536	-1.45359
49728236	chr22:49728236:T:C	2.96485e-20	-4.97395e-10	1.11539
49728628	chr22:49728628:G:A	8.23781e-22	-1.18423	-1.28363
49728728	chr22:49728728:C:T	1.45186e-21	-1.90117	-4.33526e-10
49728854	chr22:49728854:C:A	2.61028e-20	1.95393	-0.965901
49729004	chr22:49729004:G:A	3.25411e-21	-4.97395e-10	-1.0941
49729355	chr22:49729355:G:A	1.15867e-21	-2.12675	-4.33526e-10
49729388	chr22:49729388:G:A	5.81723e-21	-4.97395e-10	-0.513192
49729396	chr22:49729396:T:C	1.49755e-20	1.68432	-1.25192
49729676	chr22:49729676:T:C	2.64197e-20	2.33982	-1.33973
49729725	chr22:49729725:G:A	3.45283e-20	-4.97395e-10	1.26776
49729727	chr22:49729727:G:A	2.60077e-21	-4.97395e-10	-1.31821
49729758	chr22:49729758:G:A	3.91211e-20	0.580213	0.812434
49730110	chr22:49730110:G:A	2.36021e-21	-4.97395e-10	-1.41527
49730446	chr22:49730446:T:C	1.42936e-20	1.65829	-1.2725
49730491	chr22:49730491:C:A	2.99247e-21	-1.17792	-4.33526e-10
49730940	chr22:49730940:G:A	2.38199e-21	-1.40608	-4.33526e-10
49730945	chr22:49730945:C:T	2.58468e-21	-4.97395e-10	-1.32441
49730996	chr22:49730996:C:T	2.31391e-21	-4.97395e-10	-1.43508
49731239	chr22:49731239:T:C	1.21384e-21	-2.08023	-4.33526e-10
49731338	chr22:49731338:C:T	5.24335e-22	-1.52303	-1.39661
49731486	chr22:49731486:G:T	1.03314e-21	-2.24141	-4.33526e-10
49731505	chr22:49731505:T:C	4.89485e-21	0.674585	-1.36042
49731678	chr22:49731678:G:A	2.5217e-21	-4.97395e-10	-1.34908
49731720	chr22:49731720:C:T	1.32939e-21	-1.98929	-4.33526e-10
49731884	chr22:49731884:G:A	1.24902e-21	-2.05166	-4.33526e-10
49732150	chr22:49732150:G:A	9.8976e-21	1.16267	-1.14439
49732172	chr22:49732172:T:C	4.75863e-21	0.443119	-1.15717
49732458	chr22:49732458:A:T	1.21792e-21	-2.07687	-4.33526e-10
49732477	chr22:49732477:G:A	2.92056e-20	-4.97395e-10	1.10034
49732867	chr22:49732867:G:A	1.92743e-20	-4.97395e-10	0.684755
49733244	chr22:49733244:G:A	4.58903e-22	-1.60102	-1.45192
49733302	chr22:49733302:C:T	3.22407e-21	-4.97395e-10	-1.10337
49733778	chr22:49733778:A:G	2.40591e-21	-4.97395e-10	-1.39609
49733924	chr22:49733924:T:C	5.38358e-21	0.54758	-1.13824
49734068	chr22:49734068:C:G	4.98282e-21	0.482667	-1.15069
49734073	chr22:49734073:C:T	1.32985e-21	-1.98895	-4.33526e-10
49734463	chr22:49734463:C:A	3.32142e-20	-4.97395e-10	1.22896
49734499	chr22:49734499:G:C	2.66278e-21	-4.97395e-10	-1.29465
49734543	chr22:49734543:G:A	2.66529e-21	-4.97395e-10	-1.2937
49734565	chr22:49734565:G:A	4.27849e-21	0.472652	-1.29307
49734698	chr22:49734698:G:A	1.48536e-21	-1.87836	-4.33526e-10
49734841	chr22:49734841:G:C	2.56694e-21	-4.97395e-10	-1.3313
49734994	chr22:49734994:C:T	2.29546e-19	-4.97395e-10	3.16209
49735179	chr22:49735179:G:A	2.94394e-21	-4.97395e-10	-1.19427
49735546	chr22:49735546:G:A	1.29188e-21	-2.01792	-4.33526e-10
49735660	chr22:49735660:T:C	4.30878e-22	-1.68076	-1.43519
49735923	chr22:49735923:A:G	4.66255e-21	-4.97395e-10	-0.734453
49736330	chr22:49736330:T:C	8.29152e-21	0.766169	-0.924952
49736364	chr22:49736364:A:G	1.27554e-21	-2.03064	-4.33526e-10
49737131	chr22:49737131:C:T	1.10897e-21	-2.17058	-4.33526e-10
49737267	chr22:49737267:C:G	3.95368e-21	-4.97395e-10	-0.899369
49737619	chr22:49737619:G:A	5.42644e-22	-1.83801	-1.04731
49737937	chr22:49737937:C:G	1.34261e-21	-1.9794	-4.33526e-10
49737949	chr22:49737949:T:C	1.36864e-21	-1.9602	-4.33526e-10
49738340	chr22:49738340:T:C	2.2753e-21	-1.4519	-4.33526e-10
49738731	chr22:49738731:T:G	8.38974e-21	-1.86168	1.71468
49738773	chr22:49738773:C:T	3.80964e-22	-1.78547	-1.45359
49739397	chr22:49739397:A:G	2.27718e-21	-4.97395e-10	-1.45108
49739606	chr22:49739606:C:T	1.03259e-21	-2.24194	-4.33526e-10
49739832	chr22:49739832:G:A	2.97184e-22	-2.03441	-1.45301
49740057	chr22:49740057:G:A	2.30857e-21	-4.97395e-10	-1.43739
49740060	chr22:49740060:C:T	3.4897e-21	0.369605	-1.39381
49740214	chr22:49740214:G:A	3.7272e-21	-4.97395e-10	-0.958359
49740303	chr22:49740303:G:A	2.3204e-21	-4.97395e-10	-1.43228
49740556	chr22:49740556:G:T	1.37582e-20	1.32066	-0.973042
49740745	chr22:49740745:A:G	2.55054e-21	-4.97395e-10	-1.33771
49740908	chr22:49740908:T:C	3.28488e-20	-4.97395e-10	1.2179
49741085	chr22:49741085:G:A	2.47706e-20	-4.97395e-10	0.935642
49741500	chr22:49741500:T:A	1.2814e-21	-2.02606	-4.33526e-10
49741840	chr22:49741840:C:T	3.37367e-21	-4.97395e-10	-1.05802
49742004	chr22:49742004:C:T	2.31534e-21	-4.97395e-10	-1.43446
49742155	chr22:49742155:C:G	1.35857e-21	-1.96758	-4.33526e-10
49742238	chr22:49742238:G:A	1.33209e-21	-1.98727	-4.33526e-10
49742399	chr22:49742399:C:T	8.35374e-22	-1.82764	-0.626254
49742406	chr22:49742406:A:G	3.25784e-21	-4.97395e-10	-1.09295
49742497	chr22:49742497:A:G	4.35291e-21	-4.97395e-10	-0.803171
49742700	chr22:49742700:T:C	3.36425e-20	-4.97395e-10	1.24177
49742852	chr22:49742852:G:A	5.88807e-21	-4.97395e-10	-0.501087
49742982	chr22:49742982:G:A	2.3276e-21	-4.97395e-10	-1.42918
49743496	chr22:49743496:TTA:T	2.3955e-21	-4.97395e-10	-1.40042
49744222	chr22:49744222:T:C	3.7542e-20	-4.97395e-10	1.35144
49744386	chr22:49744386:G:A	2.63215e-21	-4.97395e-10	-1.30622
49744985	chr22:49744985:C:T	8.61751e-20	0.960146	1.22222
49744990	chr22:49744990:G:A	3.38817e-22	-2.29732	-1.05899
49745124	chr22:49745124:A:T	3.28818e-21	0.293011	-1.37669
49745212	chr22:49745212:A:AGAG	2.29138e-21	-4.97395e-10	-1.44486
49745214	chr22:49745214:T:G	2.29145e-21	-4.97395e-10	-1.44483
49745224	chr22:49745224:G:A	2.65954e-21	-4.97395e-10	-1.29586
49745364	chr22:49745364:T:TTTG	3.0908e-21	-4.97395e-10	-1.14559
49745656	chr22:49745656:TTTTC:T	2.52339e-21	-4.97395e-10	-1.34841
49746185	chr22:49746185:A:C	3.9052e-21	-4.97395e-10	-0.911707
49746320	chr22:49746320:T:A	3.79755e-21	-4.97395e-10	-0.939661
49746402	chr22:49746402:T:C	3.08419e-21	-4.97395e-10	-1.14773
49746681	chr22:49746681:C:T	2.56082e-21	-4.97395e-10	-1.33369
49746903	chr22:49746903:G:A	2.5348e-21	-4.97395e-10	-1.3439
49747256	chr22:49747256:T:C	2.92357e-21	-4.97395e-10	-1.20121
49747664	chr22:49747664:GTTGT:G	9.93527e-22	-2.28051	-4.33526e-10
49747672	chr22:49747672:A:C	2.6009e-21	-4.97395e-10	-1.31816
49747963	chr22:49747963:T:C	2.58189e-21	-4.97395e-10	-1.3255
49747980	chr22:49747980:C:T	2.57691e-21	-4.97395e-10	-1.32743
49748118	chr22:49748118:T:C	5.59233e-21	-4.97395e-10	-0.55262
49748651	chr22:49748651:C:T	1.77338e-21	-1.70113	-4.33526e-10
49748880	chr22:49748880:C:T	2.31017e-21	-4.97395e-10	-1.4367
49749099	chr22:49749099:G:A	2.47552e-21	-4.97395e-10	-1.36757
49749114	chr22:49749114:C:G	2.45036e-21	-4.97395e-10	-1.37778
49749285	chr22:49749285:A:T	1.68207e-20	-4.97395e-10	0.548595
49749286	chr22:49749286:A:C	1.66678e-20	-4.97395e-10	0.539464
49749557	chr22:49749557:A:AGCG	2.28441e-21	-4.97395e-10	-1.44791
49749595	chr22:49749595:G:A	7.62452e-21	-4.97395e-10	-0.242647
49749859	chr22:49749859:GC:G	2.03737e-20	-4.97395e-10	0.740228
49749918	chr22:49749918:C:A	2.78596e-21	-4.97395e-10	-1.24943
49749930	chr22:49749930:G:A	2.29576e-21	-4.97395e-10	-1.44295
49750022	chr22:49750022:C:T	2.45593e-21	-4.97395e-10	-1.37551
49750198	chr22:49750198:C:T	2.27439e-21	-4.97395e-10	-1.4523
49750201	chr22:49750201:C:G	2.30766e-21	-4.97395e-10	-1.43778
49750555	chr22:49750555:G:C	2.27868e-21	-4.97395e-10	-1.45042
49751183	chr22:49751183:C:T	2.47256e-21	-4.97395e-10	-1.36876
49751241	chr22:49751241:A:C	8.54905e-20	-4.97395e-10	2.17439
49751554	chr22:49751554:C:G	1.13983e-21	-2.14314	-4.33526e-10
49751628	chr22:49751628:G:A	1.03223e-20	1.37676	-1.31647
49751654	chr22:49751654:C:T	3.06009e-21	-4.97395e-10	-1.15557
49751933	chr22:49751933:G:A	1.38776e-21	-1.94632	-4.33526e-10
49751946	chr22:49751946:G:A	4.35495e-21	-4.97395e-10	-0.802703
49752100	chr22:49752100:G:A	4.47934e-21	-4.97395e-10	-0.774541
49752376	chr22:49752376:G:A	3.50934e-21	-4.97395e-10	-1.01859
49752434	chr22:49752434:G:A	3.63637e-21	-0.103133	-0.879898
49752524	chr22:49752524:G:A	5.23796e-21	-4.97395e-10	-0.618083
49752614	chr22:49752614:G:A	1.46638e-20	-4.97395e-10	0.411364
49752821	chr22:49752821:C:T	1.60227e-21	-0.546654	-1.25594
49752942	chr22:49752942:G:C	2.49263e-21	-4.97395e-10	-1.36068
49752961	chr22:49752961:C:A	3.67059e-22	-1.90255	-1.3737
49752999	chr22:49752999:G:A	9.82112e-22	-2.29207	-4.33526e-10
49753054	chr22:49753054:C:T	2.62661e-21	-4.97395e-10	-1.30832
49753421	chr22:49753421:C:T	2.30474e-21	-4.97395e-10	-1.43905
49753428	chr22:49753428:G:A	9.52975e-22	-1.73139	-0.590798
49753513	chr22:49753513:C:T	7.45134e-21	-4.97395e-10	-0.265622
49754036	chr22:49754036:A:G	1.15248e-21	-2.1321	-4.33526e-10
49754443	chr22:49754443:G:A	2.79207e-20	-4.97395e-10	1.05535
49754840	chr22:49754840:G:A	2.27408e-21	-4.97395e-10	-1.45244
49754916	chr22:49754916:G:A	2.53064e-22	-2.27053	-1.3776
49754948	chr22:49754948:C:T	2.27138e-21	-4.97395e-10	-1.45363
49755045	chr22:49755045:T:C	2.25779e-21	-1.45963	-4.33526e-10
49755083	chr22:49755083:C:T	5.60404e-21	-4.97395e-10	-0.550527
49755115	chr22:49755115:T:C	2.42822e-21	-0.32587	-1.06099
49755134	chr22:49755134:C:A	9.60346e-20	3.73421	-1.44352
49755183	chr22:49755183:T:C	2.59349e-22	-2.28209	-1.3415
49755194	chr22:49755194:C:T	1.62983e-21	-0.337619	-1.44792
49755523	chr22:49755523:G:A	2.00619e-21	-1.57778	-4.33526e-10
49756323	chr22:49756323:C:T	2.23474e-20	-4.97395e-10	0.832695
49756720	chr22:49756720:GCA:G	6.42388e-20	-4.97395e-10	1.88859
49756724	chr22:49756724:G:GCA	6.42388e-20	-4.97395e-10	1.88859
49756900	chr22:49756900:C:T	4.02609e-21	-4.97395e-10	-0.88122
49757076	chr22:49757076:T:C	2.27421e-21	-4.97395e-10	-1.45238
49757432	chr22:49757432:C:A	9.80948e-22	-2.29325	-4.33526e-10
49757788	chr22:49757788:T:C	1.10338e-19	2.42954	-4.33526e-10
49757820	chr22:49757820:G:A	7.59937e-20	3.39726	-1.34062
49758062	chr22:49758062:T:A	3.72932e-21	-4.97395e-10	-0.95779
49758170	chr22:49758170:T:G	1.46454e-21	-0.528041	-1.36443
49758581	chr22:49758581:T:C	1.52538e-21	-0.507828	-1.34395
49758741	chr22:49758741:G:A	9.50035e-21	0.0544162	-0.0771033
49758805	chr22:49758805:A:G	5.5208e-21	-4.97395e-10	-0.565492
49758831	chr22:49758831:C:T	6.15097e-21	-4.97395e-10	-0.457406
49758920	chr22:49758920:G:A	2.08417e-21	-0.0959051	-1.44374
49759343	chr22:49759343:C:A	3.01603e-22	-2.23259	-1.24007
49759579	chr22:49759579:A:T	2.27389e-21	-4.97395e-10	-1.45252
49759637	chr22:49759637:T:C	1.763e-20	1.71165	-1.11606
49759715	chr22:49759715:G:A	2.93842e-22	-2.23104	-1.26769
49759755	chr22:49759755:A:T	1.57622e-20	1.59708	-1.11349
49759808	chr22:49759808:A:C	2.33454e-21	-4.97395e-10	-1.4262
49760042	chr22:49760042:G:C	3.5836e-21	-4.97395e-10	-0.997648
49760320	chr22:49760320:T:C	2.84466e-21	-4.97395e-10	-1.22857
49760380	chr22:49760380:G:A	1.00759e-21	-2.26646	-4.33526e-10
49760439	chr22:49760439:C:T	5.21546e-21	-4.97395e-10	-0.622389
49760606	chr22:49760606:A:G	2.3103e-21	-4.97395e-10	-1.43664
49760956	chr22:49760956:A:G	1.14346e-20	-4.97395e-10	0.16263
49760981	chr22:49760981:G:A	3.62334e-21	-0.986619	-4.33526e-10
49761034	chr22:49761034:T:C	2.15297e-20	2.23021	-1.4348
49761167	chr22:49761167:G:A	2.24887e-21	-1.46359	-4.33526e-10
49761678	chr22:49761678:C:T	1.72299e-20	1.41724	-0.844616
49761884	chr22:49761884:T:C	1.41626e-21	-1.92599	-4.33526e-10
49761902	chr22:49761902:G:A	4.98477e-20	2.0443	-0.40934
49762638	chr22:49762638:G:A	2.42707e-21	-0.854507	-0.532825
49762677	chr22:49762677:T:C	2.46948e-21	-1.37001	-4.33526e-10
49762746	chr22:49762746:G:A	2.82508e-21	-4.97395e-10	-1.23548
49762815	chr22:49762815:C:T	2.27566e-21	-4.97395e-10	-1.45175
49763117	chr22:49763117:T:G	2.27154e-21	-4.97395e-10	-1.45356
49763202	chr22:49763202:A:G	3.3794e-22	-1.97062	-1.38829
49763250	chr22:49763250:C:T	3.60897e-21	-0.591806	-0.398786
49763464	chr22:49763464:T:C	2.63871e-22	-2.15635	-1.44996
49763490	chr22:49763490:T:C	1.71325e-21	-0.319767	-1.41586
49763625	chr22:49763625:G:A	1.35904e-21	-1.96723	-4.33526e-10
49763899	chr22:49763899:G:A	3.82605e-21	-4.97395e-10	-0.932184
49764059	chr22:49764059:T:C	2.91283e-21	-0.786597	-0.418296
49764122	chr22:49764122:A:T	8.54993e-21	-4.97395e-10	-0.128093
49764552	chr22:49764552:G:A	1.13101e-20	0.0877645	0.063915
49764598	chr22:49764598:T:A	6.0484e-21	-4.97395e-10	-0.474223
49764648	chr22:49764648:T:C	2.45223e-21	-0.0559322	-1.32109
49764692	chr22:49764692:C:A	2.08087e-21	-0.224912	-1.31632
49764765	chr22:49764765:C:T	2.31404e-21	-4.97395e-10	-1.43502
49765101	chr22:49765101:G:A	1.2442e-21	-0.607722	-1.4478
49765206	chr22:49765206:A:G	2.30783e-21	-4.97395e-10	-1.43771
49765226	chr22:49765226:A:G	1.94321e-21	-0.173151	-1.43653
49765234	chr22:49765234:C:T	2.13822e-21	-0.0654017	-1.44864
49765331	chr22:49765331:G:A	4.09787e-21	-2.18296	1.31941
49765382	chr22:49765382:G:A	3.35564e-21	-4.97395e-10	-1.06337
49765424	chr22:49765424:A:G	1.61221e-21	-0.421156	-1.37525
49765652	chr22:49765652:G:A	2.27157e-21	-4.97395e-10	-1.45354
49765666	chr22:49765666:G:C	4.1319e-22	-1.92213	-1.23573
49765724	chr22:49765724:G:A	1.88684e-21	-0.297024	-1.34209
49765729	chr22:49765729:G:A	2.05739e-21	-0.210489	-1.34209
49765805	chr22:49765805:GCCGCCCCA:G	1.00738e-21	-1.78092	-0.485738
49766300	chr22:49766300:C:T	1.83315e-21	-0.302219	-1.36576
49766391	chr22:49766391:G:A	9.12914e-21	-4.97395e-10	-0.0625446
49766569	chr22:49766569:T:G	4.21843e-21	-1.35295	0.518397
49766767	chr22:49766767:C:T	9.82364e-22	-2.29181	-4.33526e-10
49767335	chr22:49767335:G:A	1.9997e-21	-0.158471	-1.42255
49767373	chr22:49767373:CTCTG:C	2.185e-21	-0.126796	-1.36561
49768515	chr22:49768515:T:C	5.92624e-22	-2.14948	-0.64773
49768774	chr22:49768774:G:T	2.12333e-21	-1.55366	0.032628
49768898	chr22:49768898:A:G	2.28637e-21	-4.97395e-10	-1.44705
49768982	chr22:49768982:T:C	1.62955e-20	1.70086	-1.18399
49768983	chr22:49768983:G:A	2.27354e-21	-4.97395e-10	-1.45268
49769002	chr22:49769002:C:T	8.56124e-21	-4.97395e-10	-0.126772
49769307	chr22:49769307:G:A	8.64616e-22	-2.19137	-0.228117
49769410	chr22:49769410:G:A	6.22279e-21	0.785722	-1.23152
49769771	chr22:49769771:G:A	6.04313e-21	0.954869	-1.42996
49769829	chr22:49769829:TCTGA:T	7.73893e-21	-2.04809	1.82033
49770021	chr22:49770021:C:T	2.27633e-21	-4.97395e-10	-1.45145
49770158	chr22:49770158:A:G	6.93598e-21	1.0508	-1.38809
49770166	chr22:49770166:G:A	2.67175e-22	-2.15982	-1.43405
49770227	chr22:49770227:C:T	4.25603e-22	-1.98799	-1.14027
49770228	chr22:49770228:C:T	2.36413e-21	-4.97395e-10	-1.41361
49770291	chr22:49770291:A:T	3.38788e-21	-4.97395e-10	-1.05381
49770294	chr22:49770294:C:T	7.00225e-21	-4.97395e-10	-0.327784
49770430	chr22:49770430:T:C	3.52151e-21	0.380332	-1.39546
49770507	chr22:49770507:C:A	3.19232e-21	-4.97395e-10	-1.11327
49771033	chr22:49771033:G:A	6.0909e-21	-4.97395e-10	-0.46722
49771434	chr22:49771434:G:A	3.33839e-21	-1.06853	-4.33526e-10
49771608	chr22:49771608:G:C	2.87579e-21	-4.97395e-10	-1.21769
49771647	chr22:49771647:C:T	3.26488e-22	-2.00939	-1.38399
49771852	chr22:49771852:C:T	2.76595e-21	-4.97395e-10	-1.25663
49772037	chr22:49772037:C:A	1.92615e-20	-4.97395e-10	0.684093
49772232	chr22:49772232:T:C	8.28549e-21	-4.97395e-10	-0.159511
49772444	chr22:49772444:A:G	5.91773e-21	0.925653	-1.42172
49772810	chr22:49772810:T:G	2.373e-21	-4.97395e-10	-1.40986
49772916	chr22:49772916:A:G	5.75843e-21	0.892896	-1.41625
49774004	chr22:49774004:T:C	7.42374e-22	-1.29209	-1.27983
49774011	chr22:49774011:G:A	2.27162e-21	-4.97395e-10	-1.45352
49774036	chr22:49774036:G:A	4.09955e-21	-4.97395e-10	-0.863138
49774478	chr22:49774478:A:G	4.34297e-21	-4.97395e-10	-0.805458
49774617	chr22:49774617:G:A	3.00903e-22	-2.2457	-1.22929
49774928	chr22:49774928:G:A	2.8107e-21	-4.97395e-10	-1.24058
49775099	chr22:49775099:C:T	2.45654e-21	-4.97395e-10	-1.37526
49775557	chr22:49775557:G:A	5.5325e-22	-1.89721	-0.968749
49775773	chr22:49775773:T:C	3.18295e-22	-2.26007	-1.15872
49776028	chr22:49776028:G:A	4.81219e-21	-4.97395e-10	-0.702864
49776043	chr22:49776043:T:C	1.04167e-21	-2.23319	-4.33526e-10
49776122	chr22:49776122:G:A	5.02111e-21	-4.97395e-10	-0.660365
49776546	chr22:49776546:G:A	1.0084e-21	-2.26565	-4.33526e-10
49777298	chr22:49777298:G:C	2.42088e-21	-4.97395e-10	-1.38989
49777381	chr22:49777381:C:T	2.2924e-21	-4.97395e-10	-1.44442
49777519	chr22:49777519:G:A	9.78191e-22	-2.29607	-4.33526e-10
49777627	chr22:49777627:C:T	1.16427e-18	-0.0672632	4.8531
49777826	chr22:49777826:C:T	2.29528e-21	-4.97395e-10	-1.44316
49777879	chr22:49777879:A:T	2.32283e-21	-4.97395e-10	-1.43123
49778206	chr22:49778206:G:A	2.59709e-21	-4.97395e-10	-1.31963
49778214	chr22:49778214:G:A	1.73418e-20	-4.97395e-10	0.579106
49778258	chr22:49778258:T:C	7.76275e-19	0.381602	3.99889
49778389	chr22:49778389:A:G	7.90487e-21	0.995303	-1.20184
49778578	chr22:49778578:G:A	1.13053e-20	0.396044	-0.244793
49778633	chr22:49778633:T:C	6.77487e-21	0.906841	-1.26764
49778866	chr22:49778866:T:C	2.33007e-21	-4.97395e-10	-1.42812
49779023	chr22:49779023:A:T	2.59793e-21	-4.97395e-10	-1.3193
49779176	chr22:49779176:ATCC:A	1.72942e-20	-4.97395e-10	0.576357
49780262	chr22:49780262:A:T	9.99406e-19	0.377109	4.25604
49780397	chr22:49780397:T:C	2.48622e-21	-4.97395e-10	-1.36325
49780447	chr22:49780447:C:T	1.81823e-20	-4.97395e-10	0.626433
49780786	chr22:49780786:C:T	2.41228e-21	-4.97395e-10	-1.39344
49780787	chr22:49780787:G:A	2.46644e-21	-4.97395e-10	-1.37124
49781002	chr22:49781002:G:A	2.61389e-21	-4.97395e-10	-1.31318
49781017	chr22:49781017:C:T	2.31737e-21	-0.187939	-1.24564
49781240	chr22:49781240:G:A	8.96571e-21	-4.97395e-10	-0.0806084
49781440	chr22:49781440:C:T	2.57897e-21	-4.97395e-10	-1.32663
49781441	chr22:49781441:G:A	5.36576e-21	0.728406	-1.32238
49781725	chr22:49781725:C:T	2.41228e-21	-4.97395e-10	-1.39344
49781948	chr22:49781948:G:A	1.63829e-20	-4.97395e-10	0.522222
49781976	chr22:49781976:C:CA	2.84298e-21	-4.97395e-10	-1.22916
49782412	chr22:49782412:G:A	5.58712e-21	-4.97395e-10	-0.553553
49783241	chr22:49783241:A:T	1.76819e-20	0.957947	-0.35942
49783300	chr22:49783300:A:G	5.80208e-21	0.787876	-1.30368
49783345	chr22:49783345:G:A	1.0062e-21	-2.26784	-4.33526e-10
49783380	chr22:49783380:C:T	2.28384e-21	-4.97395e-10	-1.44816
49783606	chr22:49783606:C:T	2.38926e-21	-4.97395e-10	-1.40303
49783631	chr22:49783631:G:A	1.99966e-20	0.959986	-0.238442
49784110	chr22:49784110:G:A	2.38121e-21	-4.97395e-10	-1.40641
49784416	chr22:49784416:G:C	2.34847e-21	-4.97395e-10	-1.42025
49784434	chr22:49784434:A:G	8.63308e-21	0.814719	-0.933134
49784794	chr22:49784794:G:A	2.12838e-19	0.372881	2.71363
49784810	chr22:49784810:G:A	7.95996e-22	-1.6478	-0.854373
49784921	chr22:49784921:C:T	2.27696e-21	-4.97395e-10	-1.45118
49785024	chr22:49785024:T:C	9.31094e-22	-1.59932	-0.746093
49785164	chr22:49785164:G:A	2.2878e-21	-4.97395e-10	-1.44643
49785269	chr22:49785269:A:G	8.28433e-21	1.26777	-1.42742
49785276	chr22:49785276:C:T	1.00723e-21	-2.26681	-4.33526e-10
49785347	chr22:49785347:G:A	2.33926e-21	-4.97395e-10	-1.42418
49785410	chr22:49785410:G:A	2.68793e-21	-4.97395e-10	-1.28524
49785885	chr22:49785885:C:T	2.39085e-20	-4.97395e-10	0.900218
49785939	chr22:49785939:A:G	4.9176e-21	-4.97395e-10	-0.681195
49785957	chr22:49785957:A:C	2.35775e-21	-4.97395e-10	-1.41631
49785992	chr22:49785992:C:T	3.34573e-21	0.0907159	-1.15705
49786003	chr22:49786003:G:A	7.90963e-22	-1.27614	-1.23238
49786011	chr22:49786011:G:A	2.92514e-21	-4.97395e-10	-1.20067
49786072	chr22:49786072:C:T	2.28335e-21	-4.97395e-10	-1.44837
49786090	chr22:49786090:C:G	1.76146e-20	-0.179436	0.774146
49786407	chr22:49786407:C:T	4.11652e-21	0.496197	-1.35521
49786534	chr22:49786534:T:C	2.27166e-21	-4.97395e-10	-1.45351
49786557	chr22:49786557:A:G	2.28563e-21	-4.97395e-10	-1.44738
49786849	chr22:49786849:A:C	4.23144e-20	2.27542	-0.804311
49786922	chr22:49786922:C:T	2.28927e-21	-4.97395e-10	-1.44579
49786968	chr22:49786968:C:G	7.02236e-21	1.00546	-1.33037
49787002	chr22:49787002:G:A	4.66321e-21	-4.97395e-10	-0.734311
49787066	chr22:49787066:A:G	6.85703e-21	1.09346	-1.4422
49787282	chr22:49787282:A:G	2.28763e-21	-4.97395e-10	-1.4465
49787922	chr22:49787922:C:T	4.97748e-21	-4.97395e-10	-0.669093
49788312	chr22:49788312:C:A	8.45271e-21	1.28719	-1.42671
49788392	chr22:49788392:G:C	9.09125e-19	0.212522	4.32594
49788537	chr22:49788537:A:G	8.89156e-19	0.189042	4.32721
49789021	chr22:49789021:A:C	2.51157e-21	-4.97395e-10	-1.35311
49789191	chr22:49789191:G:A	9.66783e-22	-1.68893	-0.618865
49789218	chr22:49789218:C:A	2.52061e-21	-4.97395e-10	-1.34951
49789298	chr22:49789298:G:C	4.70782e-21	-0.724791	-4.33526e-10
49789513	chr22:49789513:G:A	2.42758e-21	-4.97395e-10	-1.38712
49789601	chr22:49789601:T:C	1.24022e-19	-1.59199	4.13843
49789957	chr22:49789957:G:A	2.12547e-19	-0.0521117	3.13726
49790067	chr22:49790067:G:T	3.74413e-21	-4.97395e-10	-0.953828
49790547	chr22:49790547:C:T	1.93348e-21	-1.6147	-4.33526e-10
49790862	chr22:49790862:G:A	2.60438e-21	-4.97395e-10	-1.31682
49790943	chr22:49790943:G:A	8.22029e-22	-1.72581	-0.744189
49791178	chr22:49791178:C:T	4.73624e-21	-4.97395e-10	-0.718772
49791232	chr22:49791232:C:T	2.27223e-21	-4.97395e-10	-1.45325
49791366	chr22:49791366:G:A	4.64033e-21	-4.97395e-10	-0.739231
49791626	chr22:49791626:A:T	2.46692e-20	-4.97395e-10	0.93154
49791686	chr22:49791686:C:G	1.28465e-18	0.289576	4.59465
49791728	chr22:49791728:G:A	1.16287e-21	-2.12312	-4.33526e-10
49791737	chr22:49791737:C:T	1.12715e-21	-1.6596	-0.494728
49791784	chr22:49791784:A:G	1.04387e-20	1.35799	-1.28649
49792001	chr22:49792001:T:C	2.60914e-21	-4.97395e-10	-1.315
49792019	chr22:49792019:G:A	8.54844e-22	-1.69126	-0.739596
49792239	chr22:49792239:G:A	2.38258e-21	-4.97395e-10	-1.40583
49792408	chr22:49792408:G:A	1.28534e-18	0.319923	4.56484
49792584	chr22:49792584:G:A	2.49043e-20	-4.97395e-10	0.941023
49792866	chr22:49792866:G:A	8.20567e-22	-1.45965	-1.01212
49793104	chr22:49793104:G:C	3.34284e-21	-4.97395e-10	-1.0672
49793641	chr22:49793641:C:T	3.29878e-21	-4.97395e-10	-1.08046
49793726	chr22:49793726:A:T	6.134e-19	0.356573	3.78843
49793731	chr22:49793731:A:G	5.29641e-21	-4.97395e-10	-0.606986
49793998	chr22:49793998:C:T	2.29629e-20	-4.97395e-10	0.859863
49794067	chr22:49794067:C:T	1.81675e-20	-4.97395e-10	0.625617
49794205	chr22:49794205:C:T	1.14437e-18	0.458758	4.30984
49794665	chr22:49794665:C:T	8.08004e-21	-4.97395e-10	-0.184619
49795121	chr22:49795121:A:C	5.29918e-21	-4.97395e-10	-0.606463
49795269	chr22:49795269:G:A	5.1556e-21	-4.97395e-10	-0.633932
49795383	chr22:49795383:C:A	9.87676e-22	-2.28642	-4.33526e-10
49796165	chr22:49796165:A:C	2.35027e-21	-1.41948	-4.33526e-10
49796532	chr22:49796532:G:A	9.25002e-21	1.37852	-1.42791
49796572	chr22:49796572:G:A	1.21245e-20	-4.97395e-10	0.221212
49796778	chr22:49796778:A:G	9.44395e-22	-1.38095	-0.950278
49796857	chr22:49796857:T:C	2.27263e-21	-4.97395e-10	-1.45308
49796919	chr22:49796919:G:A	4.31742e-21	-4.97395e-10	-0.811359
49797048	chr22:49797048:C:T	2.57893e-21	-4.97395e-10	-1.32664
49797144	chr22:49797144:G:C	2.2799e-21	-4.97395e-10	-1.44988
49797282	chr22:49797282:G:A	4.68167e-21	-4.97395e-10	-0.730361
49797284	chr22:49797284:G:A	1.77424e-21	-1.70064	-4.33526e-10
49797342	chr22:49797342:C:T	9.14516e-22	-1.72792	-0.63546
49797448	chr22:49797448:C:G	3.79548e-21	-4.97395e-10	-0.940205
49797488	chr22:49797488:G:C	8.25312e-19	0.29126	4.15048
49797636	chr22:49797636:T:C	3.10978e-21	-4.97395e-10	-1.13946
49797790	chr22:49797790:G:A	5.20608e-21	-4.97395e-10	-0.624188
49798280	chr22:49798280:C:T	2.27612e-21	-4.97395e-10	-1.45154
49799271	chr22:49799271:G:A	1.18757e-21	-2.10211	-4.33526e-10
49799292	chr22:49799292:AGAGGGGACAGAGGAGACAGAGGGGATG:A	1.5991e-21	-1.80457	-4.33526e-10
49799502	chr22:49799502:A:G	5.81076e-21	-4.97395e-10	-0.514305
49799524	chr22:49799524:G:A	3.01013e-21	-1.17203	-4.33526e-10
49799954	chr22:49799954:A:G	2.95632e-21	-4.97395e-10	-1.19007
49799988	chr22:49799988:T:C	6.87303e-21	1.10005	-1.44646
49800017	chr22:49800017:C:T	1.93768e-21	-1.61253	-4.33526e-10
49800041	chr22:49800041:G:A	3.88998e-21	-4.97395e-10	-0.915613
49800261	chr22:49800261:C:T	1.0694e-18	0.206553	4.49429
49800330	chr22:49800330:G:A	3.0699e-21	-4.97395e-10	-1.15237
49800700	chr22:49800700:A:G	1.57634e-21	-1.81891	-4.33526e-10
49800987	chr22:49800987:C:A	9.69137e-21	-4.97395e-10	-0.00278025
49801350	chr22:49801350:G:A	1.34331e-21	-1.97888	-4.33526e-10
49801373	chr22:49801373:AC:A	8.44822e-22	-1.65947	-0.783175
49801582	chr22:49801582:C:T	2.28094e-21	-4.97395e-10	-1.44943
49801586	chr22:49801586:G:A	3.41888e-21	-4.97395e-10	-1.0447
49801727	chr22:49801727:A:G	1.26427e-20	1.66275	-1.39969
49801777	chr22:49801777:G:A	2.36366e-21	-0.622923	-0.790881
49801868	chr22:49801868:C:T	8.5e-21	-4.97395e-10	-0.13395
49802076	chr22:49802076:A:C	8.36054e-22	-1.65964	-0.793443
49802737	chr22:49802737:G:A	3.06255e-21	-4.97395e-10	-1.15477
49802836	chr22:49802836:G:A	2.81778e-21	-4.97395e-10	-1.23807
49803083	chr22:49803083:C:A	1.92494e-21	-1.61912	-4.33526e-10
49803273	chr22:49803273:T:C	5.05339e-21	-4.97395e-10	-0.653956
49803679	chr22:49803679:T:A	2.29064e-21	-4.97395e-10	-1.44518
49803817	chr22:49803817:G:A	1.18776e-20	1.63887	-1.43823
49804677	chr22:49804677:C:T	3.59831e-21	-0.993551	-4.33526e-10
49804869	chr22:49804869:A:G	5.13517e-21	-4.97395e-10	-0.637903
49805237	chr22:49805237:C:G	2.39367e-20	-4.97395e-10	0.901398
49805405	chr22:49805405:G:A	6.79942e-21	-4.97395e-10	-0.357178
49805730	chr22:49805730:G:T	8.8099e-20	3.5966	-1.39215
49806688	chr22:49806688:C:T	6.79656e-21	-4.97395e-10	-0.3576
49806913	chr22:49806913:G:A	1.02526e-21	-2.24907	-4.33526e-10
49807117	chr22:49807117:A:G	7.05869e-21	-4.97395e-10	-0.319756
49807461	chr22:49807461:T:C	3.52952e-21	-4.97395e-10	-1.01285
49807491	chr22:49807491:G:A	3.92736e-21	-4.97395e-10	-0.90605
49808080	chr22:49808080:G:A	5.3621e-21	-4.97395e-10	-0.594661
49808141	chr22:49808141:A:T	6.83065e-19	0.133971	4.1186
49808446	chr22:49808446:G:A	2.79623e-21	-4.97395e-10	-1.24574
49808476	chr22:49808476:T:C	3.96864e-21	-4.97395e-10	-0.895593
49808498	chr22:49808498:C:T	7.93743e-21	-4.97395e-10	-0.202426
49808608	chr22:49808608:T:C	2.79623e-21	-4.97395e-10	-1.24574
49808628	chr22:49808628:A:G	6.76579e-20	3.39408	-1.45363
49809044	chr22:49809044:G:A	2.33058e-21	-4.97395e-10	-1.4279
49809140	chr22:49809140:G:T	2.32723e-21	-4.97395e-10	-1.42934
49809308	chr22:49809308:G:A	2.00559e-19	0.228542	2.79855
49809504	chr22:49809504:G:A	2.43351e-20	1.05586	-0.137958
49809523	chr22:49809523:G:A	3.03862e-21	-4.97395e-10	-1.16261
49809714	chr22:49809714:G:A	2.3715e-21	-4.97395e-10	-1.41049
49809738	chr22:49809738:T:C	3.19413e-21	-4.97395e-10	-1.1127
49809941	chr22:49809941:T:C	3.02292e-21	-4.97395e-10	-1.16779
49810171	chr22:49810171:C:G	2.64297e-21	-4.97395e-10	-1.30211
49810625	chr22:49810625:A:G	1.76668e-20	1.93817	-1.3405
49810653	chr22:49810653:A:G	2.72473e-21	-4.97395e-10	-1.27165
49810797	chr22:49810797:G:A	2.3845e-20	-4.97395e-10	0.897558
49810805	chr22:49810805:A:C	2.34005e-21	-4.97395e-10	-1.42385
49810813	chr22:49810813:G:A	4.0622e-21	-4.97395e-10	-0.872291
49811064	chr22:49811064:G:A	9.10495e-20	3.51328	-1.27589
49811083	chr22:49811083:C:T	7.07819e-21	-4.97395e-10	-0.316998
49811098	chr22:49811098:G:A	2.63203e-21	-4.97395e-10	-1.30626
49811264	chr22:49811264:T:C	5.21083e-21	-4.97395e-10	-0.623277
49811271	chr22:49811271:A:G	5.21213e-21	-4.97395e-10	-0.623027
49811312	chr22:49811312:T:TG	7.28429e-21	-4.97395e-10	-0.288296
49811595	chr22:49811595:G:A	5.29955e-21	-4.97395e-10	-0.606394
49811887	chr22:49811887:T:C	3.9648e-21	-4.97395e-10	-0.89656
49812173	chr22:49812173:G:A	2.28775e-21	-4.97395e-10	-1.44645
49812255	chr22:49812255:G:A	8.73964e-20	3.6497	-1.45327
49812681	chr22:49812681:C:T	2.2799e-21	-4.97395e-10	-1.44988
49812703	chr22:49812703:C:A	2.30895e-21	-4.97395e-10	-1.43722
49812873	chr22:49812873:C:T	3.06251e-21	-4.97395e-10	-1.15478
49812925	chr22:49812925:G:A	6.92383e-19	0.147522	4.1186
49813022	chr22:49813022:G:A	2.27722e-21	-4.97395e-10	-1.45106
49813218	chr22:49813218:C:T	2.97758e-21	-4.97395e-10	-1.18291
49813543	chr22:49813543:T:G	5.87759e-22	-1.80133	-1.00413
49813695	chr22:49813695:G:A	2.34571e-21	-4.97395e-10	-1.42143
49813893	chr22:49813893:A:G	2.63618e-21	-4.97395e-10	-1.30469
49813969	chr22:49813969:G:A	2.85531e-21	-4.97395e-10	-1.22484
49814350	chr22:49814350:G:C	6.86165e-22	-1.5475	-1.10316
49814353	chr22:49814353:C:T	2.4274e-21	-4.97395e-10	-1.38719
49814371	chr22:49814371:C:T	7.21366e-22	-1.42045	-1.18017
49814728	chr22:49814728:C:T	2.59701e-21	-4.97395e-10	-1.31966
49814736	chr22:49814736:G:C	2.54709e-20	-4.97395e-10	0.96352
49814959	chr22:49814959:C:T	2.34225e-20	-4.97395e-10	0.879679
49814973	chr22:49814973:G:A	1.11686e-20	0.647994	-0.508901
49815278	chr22:49815278:C:G	1.19245e-21	-2.09801	-4.33526e-10
49815364	chr22:49815364:G:A	3.77629e-22	-1.96206	-1.2858
49815404	chr22:49815404:G:A	1.12886e-21	-2.15281	-4.33526e-10
49815472	chr22:49815472:G:A	1.47983e-20	1.83759	-1.41709
49816089	chr22:49816089:C:T	7.2427e-20	3.46092	-1.45236
49816207	chr22:49816207:G:A	5.59197e-22	-1.45136	-1.40391
49816226	chr22:49816226:C:T	3.36428e-20	0.201581	1.0402
49816327	chr22:49816327:A:G	1.9183e-21	-1.62258	-4.33526e-10
49816427	chr22:49816427:G:A	2.28509e-21	-4.97395e-10	-1.44761
49816526	chr22:49816526:C:A	1.87448e-21	-1.64568	-4.33526e-10
49816527	chr22:49816527:A:G	1.87818e-21	-1.64371	-4.33526e-10
49817130	chr22:49817130:C:T	4.90509e-21	-4.97395e-10	-0.683742
49817186	chr22:49817186:G:T	2.28442e-21	-4.97395e-10	-1.4479
49817475	chr22:49817475:C:T	5.34968e-21	-4.97395e-10	-0.59698
49817619	chr22:49817619:C:T	4.75691e-21	-0.714417	-4.33526e-10
49817647	chr22:49817647:G:A	7.75415e-20	2.14064	-0.063841
49817948	chr22:49817948:A:G	1.21664e-21	-2.07792	-4.33526e-10
49817969	chr22:49817969:C:T	2.64063e-21	-1.303	-4.33526e-10
49818018	chr22:49818018:A:G	2.30459e-21	-4.97395e-10	-1.43911
49818241	chr22:49818241:G:A	3.2044e-21	-4.97395e-10	-1.10949
49818637	chr22:49818637:T:C	8.67391e-22	-1.47275	-0.943533
49818918	chr22:49818918:T:C	7.89082e-19	0.350557	4.0463
49819175	chr22:49819175:G:A	2.78848e-21	-0.00919616	-1.23932
49819192	chr22:49819192:G:A	2.51366e-21	-4.97395e-10	-1.35228
49819581	chr22:49819581:G:T	4.84886e-21	-4.97395e-10	-0.695273
49819877	chr22:49819877:C:A	1.06423e-21	-2.21176	-4.33526e-10
49819928	chr22:49819928:A:G	9.28179e-20	3.70764	-1.45101
49819941	chr22:49819941:C:T	9.75688e-22	-2.29863	-4.33526e-10
49820034	chr22:49820034:G:A	7.9839e-20	3.44359	-1.3376
49820252	chr22:49820252:G:A	2.4242e-20	-4.97395e-10	0.914072
49820285	chr22:49820285:C:G	2.31674e-21	-4.97395e-10	-1.43386
49820373	chr22:49820373:G:A	8.6404e-22	-1.31537	-1.10478
49820527	chr22:49820527:G:C	4.59296e-22	-2.09577	-0.956305
49821604	chr22:49821604:CTTCT:C	7.6177e-20	2.05904	-4.33526e-10
49821901	chr22:49821901:G:A	4.89716e-21	-4.97395e-10	-0.685361
49821954	chr22:49821954:G:A	2.27257e-21	-4.97395e-10	-1.45311
49822334	chr22:49822334:AGAATTGCTG:A	3.30624e-21	-4.97395e-10	-1.0782
49822339	chr22:49822339:T:G	4.2925e-19	0.284567	3.50346
49822480	chr22:49822480:G:A	2.52615e-21	-4.97395e-10	-1.34732
49822578	chr22:49822578:C:T	2.3138e-21	-4.97395e-10	-1.43513
49822583	chr22:49822583:G:A	1.14734e-20	1.6187	-1.45269
49822656	chr22:49822656:G:C	2.27266e-21	-4.97395e-10	-1.45306
49823091	chr22:49823091:G:A	7.15198e-22	-1.95683	-0.652382
49823106	chr22:49823106:G:A	2.49429e-22	-2.2741	-1.3885
49823739	chr22:49823739:G:A	7.41104e-21	0.284376	-0.555422
49823985	chr22:49823985:C:T	2.52343e-21	-4.97395e-10	-1.3484
49824001	chr22:49824001:C:G	2.48079e-21	-4.97395e-10	-1.36544
49824491	chr22:49824491:C:T	7.53889e-22	-1.87963	-0.676892
49824528	chr22:49824528:A:C	5.68363e-21	-4.97395e-10	-0.536426
49824651	chr22:49824651:G:C	7.71301e-19	0.368861	4.0052
49824768	chr22:49824768:G:A	5.51954e-21	-4.97395e-10	-0.565722
49824811	chr22:49824811:C:G	2.34117e-21	-1.42337	-4.33526e-10
49824940	chr22:49824940:T:C	2.58434e-21	-4.97395e-10	-1.32455
49824944	chr22:49824944:C:A	4.41678e-21	-4.97395e-10	-0.788604
49824963	chr22:49824963:A:C	4.64163e-20	3.01432	-1.45069
49825332	chr22:49825332:G:A	5.65961e-21	-4.97395e-10	-0.540661
49825799	chr22:49825799:C:T	4.33947e-21	-0.806264	-4.33526e-10
49826304	chr22:49826304:C:T	3.56494e-20	-0.831869	2.13159
49826539	chr22:49826539:C:T	6.50717e-21	-4.97395e-10	-0.401112
49826834	chr22:49826834:G:A	3.12245e-20	2.61798	-1.45079
49826907	chr22:49826907:A:C	7.22889e-21	-4.97395e-10	-0.29593
49827108	chr22:49827108:G:A	3.03133e-21	-4.97395e-10	-1.16501
49827466	chr22:49827466:G:A	2.56542e-21	-4.97395e-10	-1.33189
49828059	chr22:49828059:G:A	2.87067e-21	-4.97395e-10	-1.21947
49828195	chr22:49828195:G:T	5.40929e-21	-4.97395e-10	-0.585898
49828229	chr22:49828229:G:A	2.44776e-21	-4.97395e-10	-1.37884
49828700	chr22:49828700:G:A	2.56171e-22	-2.20785	-1.42808
49829066	chr22:49829066:C:T	3.73663e-22	-2.27692	-0.981494
49829087	chr22:49829087:C:T	6.02217e-21	-4.97395e-10	-0.478568
49829094	chr22:49829094:G:A	9.79147e-22	-2.29509	-4.33526e-10
49829350	chr22:49829350:C:T	2.66775e-21	-4.97395e-10	-1.29278
49829353	chr22:49829353:GACGA:G	1.77033e-20	2.04755	-1.44782
49829472	chr22:49829472:C:T	9.64101e-22	-2.07788	-0.232692
49829510	chr22:49829510:A:G	4.32402e-21	-4.97395e-10	-0.809831
49829766	chr22:49829766:C:G	1.72122e-20	1.40658	-0.834973
49829804	chr22:49829804:T:G	2.63032e-20	2.285	-1.28933
49830086	chr22:49830086:T:G	2.77484e-21	-4.97395e-10	-1.25342
49830344	chr22:49830344:C:T	2.80372e-21	-4.97395e-10	-1.24307
49830603	chr22:49830603:G:A	1.62846e-20	1.35606	-0.839861
49830613	chr22:49830613:A:C	2.50822e-21	-4.97395e-10	-1.35444
49830924	chr22:49830924:T:C	2.99003e-22	-2.26608	-1.21524
49831502	chr22:49831502:T:C	4.83015e-20	1.20445	0.398996
49831511	chr22:49831511:G:A	1.48742e-20	-4.97395e-10	0.425612
49831568	chr22:49831568:C:T	3.06797e-22	-2.26214	-1.19344
49831785	chr22:49831785:T:C	1.63984e-20	1.41362	-0.890451
49832113	chr22:49832113:C:T	3.66804e-21	-0.974359	-4.33526e-10
49832348	chr22:49832348:A:G	1.23038e-20	-4.97395e-10	0.235896
49832917	chr22:49832917:A:C	2.61364e-21	-4.97395e-10	-1.31327
49832955	chr22:49832955:G:A	3.46059e-22	-2.12636	-1.2088
49832968	chr22:49832968:C:A	4.08031e-21	-4.97395e-10	-0.867844
49833025	chr22:49833025:T:C	3.12251e-20	2.61015	-1.44295
49833515	chr22:49833515:G:A	2.2717e-21	-4.97395e-10	-1.45349
49833517	chr22:49833517:G:A	1.54699e-20	1.91679	-1.45191
49833857	chr22:49833857:G:A	3.61679e-22	-1.95831	-1.33271
49833957	chr22:49833957:T:C	2.62263e-21	-4.97395e-10	-1.30984
49834134	chr22:49834134:C:A	2.62446e-21	-4.97395e-10	-1.30914
49834173	chr22:49834173:T:C	2.68737e-21	-4.97395e-10	-1.28545
49834396	chr22:49834396:C:T	1.2938e-19	-1.05833	3.64707
49834439	chr22:49834439:T:C	9.21024e-20	1.63658	0.612306
49834546	chr22:49834546:G:A	1.12394e-21	-2.15717	-4.33526e-10
49834640	chr22:49834640:T:A	2.27362e-21	-4.97395e-10	-1.45264
49835056	chr22:49835056:C:T	3.94938e-22	-1.87319	-1.32985
49835151	chr22:49835151:C:G	2.4153e-21	-4.97395e-10	-1.39219
49835668	chr22:49835668:TCAAAAAATAAATAAATAAATAAGAATAAATAATAGGCCGGGTGTAGTGG:T	6.18115e-20	3.28888	-1.43881
49835946	chr22:49835946:T:C	2.31673e-21	-4.97395e-10	-1.43386
49836057	chr22:49836057:A:G	3.16351e-21	-4.97395e-10	-1.12234
49836157	chr22:49836157:TAC:T	3.38831e-20	1.78549	-0.536586
49836544	chr22:49836544:G:A	3.92327e-21	-4.97395e-10	-0.907092
49836549	chr22:49836549:T:G	2.27314e-21	-4.97395e-10	-1.45285
49836774	chr22:49836774:C:T	1.64561e-20	1.98027	-1.4536
49837050	chr22:49837050:T:G	5.18963e-22	-2.0209	-0.909038
49837101	chr22:49837101:C:T	4.10349e-22	-1.83783	-1.32693
49837155	chr22:49837155:T:C	2.27319e-21	-4.97395e-10	-1.45283
49837358	chr22:49837358:C:T	7.50466e-21	-4.97395e-10	-0.258491
49837419	chr22:49837419:T:C	3.40873e-20	2.70308	-1.44817
49837606	chr22:49837606:C:T	6.4033e-21	-4.97395e-10	-0.417202
49837841	chr22:49837841:C:T	2.30602e-21	-4.97395e-10	-1.43849
49838208	chr22:49838208:G:A	5.37165e-22	-2.27979	-0.615681
49838284	chr22:49838284:T:G	1.23429e-20	1.69269	-1.45363
49838546	chr22:49838546:C:A	8.38415e-20	3.46656	-1.31165
49838739	chr22:49838739:T:TG	5.87708e-21	-4.97395e-10	-0.502956
49838815	chr22:49838815:C:A	2.29573e-21	-4.97395e-10	-1.44297
49838879	chr22:49838879:G:A	3.31557e-22	-2.23089	-1.14708
49839314	chr22:49839314:C:T	4.13932e-21	-4.97395e-10	-0.853484
49839472	chr22:49839472:G:A	2.30091e-21	-4.97395e-10	-1.44071
49839991	chr22:49839991:A:G	6.84606e-20	3.39569	-1.44345
49840185	chr22:49840185:C:T	2.30519e-21	-4.97395e-10	-1.43886
49840458	chr22:49840458:G:A	1.40858e-20	-4.97395e-10	0.37115
49840725	chr22:49840725:A:G	2.82578e-20	-0.855036	1.92239
49840771	chr22:49840771:C:T	2.33393e-21	-4.97395e-10	-1.42646
49840789	chr22:49840789:T:C	2.70971e-21	-4.97395e-10	-1.27717
49841415	chr22:49841415:C:T	2.639e-21	-4.97395e-10	-1.30362
49841544	chr22:49841544:A:G	3.15803e-21	0.110535	-1.2346
49841713	chr22:49841713:C:A	2.30909e-21	-4.97395e-10	-1.43716
49841971	chr22:49841971:T:C	1.10773e-20	-4.97395e-10	0.130879
49842372	chr22:49842372:A:G	1.55805e-20	-4.97395e-10	0.472001
49842810	chr22:49842810:C:G	1.47124e-20	1.86824	-1.45357
49842823	chr22:49842823:T:A	2.55429e-21	-4.97395e-10	-1.33624
49842962	chr22:49842962:T:C	5.88034e-20	3.25086	-1.45068
49843008	chr22:49843008:G:A	2.27275e-21	-4.97395e-10	-1.45303
49843117	chr22:49843117:C:T	9.90713e-21	-4.97395e-10	0.0192387
49843141	chr22:49843141:T:C	1.66975e-18	6.59452	-1.44811
49843179	chr22:49843179:G:A	9.56821e-21	-4.97395e-10	-0.0155702
49843185	chr22:49843185:T:C	2.34478e-21	-4.97395e-10	-1.42183
49843350	chr22:49843350:C:T	2.32343e-21	-4.97395e-10	-1.43097
49843618	chr22:49843618:C:T	3.21332e-21	-1.10671	-4.33526e-10
49843648	chr22:49843648:A:T	1.51542e-20	1.89783	-1.45357
49843864	chr22:49843864:A:G	1.42541e-20	1.83663	-1.4536
49843947	chr22:49843947:A:G	1.5191e-20	1.898	-1.45132
49843958	chr22:49843958:G:A	1.14662e-20	1.54246	-1.37707
49845013	chr22:49845013:G:A	2.9166e-21	-4.97395e-10	-1.2036
49845072	chr22:49845072:G:A	2.91691e-21	-2.21835	1.01486
49845106	chr22:49845106:T:C	3.34552e-21	-4.97395e-10	-1.06639
49845260	chr22:49845260:G:A	2.57405e-22	-2.20736	-1.42376
49845506	chr22:49845506:G:A	2.81439e-20	2.33669	-1.27337
49845519	chr22:49845519:G:A	2.99455e-22	-2.05164	-1.42817
49845664	chr22:49845664:A:G	2.93804e-20	-4.97395e-10	1.10631
49845665	chr22:49845665:T:C	2.37153e-20	-4.97395e-10	0.892106
49845736	chr22:49845736:C:T	3.177e-21	-2.18653	1.06845
49846194	chr22:49846194:C:T	2.29686e-21	-4.97395e-10	-1.44247
49846362	chr22:49846362:T:C	1.05489e-20	0.0820034	-4.33526e-10
49846828	chr22:49846828:A:C	3.12013e-21	-4.97395e-10	-1.13614
49846939	chr22:49846939:C:A	6.15114e-22	-1.87774	-0.88222
49846990	chr22:49846990:C:T	2.80711e-20	-4.97395e-10	1.06073
49846991	chr22:49846991:T:A	2.56065e-21	-4.97395e-10	-1.33375
49846992	chr22:49846992:G:A	2.58032e-21	-4.97395e-10	-1.3261
49847063	chr22:49847063:C:T	2.31335e-21	-4.97395e-10	-1.43532
49847064	chr22:49847064:G:A	2.92216e-19	4.54016	-1.13668
49847280	chr22:49847280:GCCAGGTGCCTGTACTC:G	2.87837e-21	-2.05575	0.838956
49847376	chr22:49847376:C:T	9.93222e-21	1.39499	-1.37322
49847562	chr22:49847562:G:A	2.5765e-19	4.57124	-1.29366
49847618	chr22:49847618:A:G	2.28398e-21	-4.97395e-10	-1.4481
49847769	chr22:49847769:G:A	1.10591e-21	-1.36519	-0.808156
49847823	chr22:49847823:G:T	3.62691e-21	-4.97395e-10	-0.985636
49848202	chr22:49848202:G:T	5.00234e-21	-4.97395e-10	-0.66411
49848211	chr22:49848211:T:TC	1.74104e-20	1.71572	-1.13267
49848544	chr22:49848544:G:A	9.8903e-21	1.41171	-1.39417
49848905	chr22:49848905:G:T	2.73274e-20	1.29479	-0.26091
49849038	chr22:49849038:G:A	9.01467e-21	1.26962	-1.34479
49849126	chr22:49849126:C:T	2.31186e-21	-4.97395e-10	-1.43596
49849285	chr22:49849285:C:T	1.14162e-20	1.61455	-1.45354
49849678	chr22:49849678:TC:T	4.42878e-20	2.96421	-1.44751
49849783	chr22:49849783:C:G	9.76071e-22	-2.29824	-4.33526e-10
49849846	chr22:49849846:TGCCCCG:T	4.22033e-22	-2.249	-0.887683
49850071	chr22:49850071:C:G	8.78031e-21	1.32276	-1.42427
49850099	chr22:49850099:C:T	1.04415e-20	1.52472	-1.45294
49850543	chr22:49850543:G:A	1.89153e-20	1.96889	-1.30294
49850581	chr22:49850581:G:A	3.99988e-22	-2.27302	-0.917321
49850650	chr22:49850650:C:T	2.42334e-21	-4.97395e-10	-1.38887
49850792	chr22:49850792:G:A	3.76389e-21	-4.97395e-10	-0.948563
49850831	chr22:49850831:T:C	2.59408e-21	-4.97395e-10	-1.32079
49850885	chr22:49850885:G:A	4.31401e-20	2.93074	-1.4403
49851047	chr22:49851047:C:T	4.11076e-20	2.88273	-1.44056
49851183	chr22:49851183:T:G	2.43197e-21	-4.97395e-10	-1.38531
49851273	chr22:49851273:C:T	3.64543e-21	-4.97395e-10	-0.98054
49851287	chr22:49851287:A:G	3.5369e-21	-4.97395e-10	-1.01076
49851401	chr22:49851401:T:C	2.27506e-21	-4.97395e-10	-1.45201
49851548	chr22:49851548:G:T	4.40084e-20	2.94717	-1.43681
49851658	chr22:49851658:C:A	3.5382e-21	-4.97395e-10	-1.0104
49851684	chr22:49851684:C:T	2.3009e-21	-4.97395e-10	-1.44072
49851696	chr22:49851696:C:G	3.46273e-21	-4.97395e-10	-1.03196
49851715	chr22:49851715:C:T	2.45886e-21	-4.97395e-10	-1.37432
49851989	chr22:49851989:G:A	3.67262e-21	-0.97311	-4.33526e-10
49852067	chr22:49852067:G:A	6.68686e-21	-2.12661	1.75274
49852120	chr22:49852120:A:G	3.64131e-21	-4.97395e-10	-0.981674
49852219	chr22:49852219:T:C	3.61511e-21	-4.97395e-10	-0.988894
49852325	chr22:49852325:ACT:A	3.34829e-21	-4.97395e-10	-1.06557
49852529	chr22:49852529:G:A	3.04357e-21	-4.97395e-10	-1.16099
49852953	chr22:49852953:G:A	7.38489e-22	-2.25385	-0.323312
49853727	chr22:49853727:C:A	6.86694e-22	-2.21685	-0.433029
49854235	chr22:49854235:G:C	3.90873e-21	-4.97395e-10	-0.910803
49854494	chr22:49854494:C:T	3.6044e-21	-4.97395e-10	-0.991862
49854741	chr22:49854741:G:A	2.18932e-20	2.24586	-1.43369
49854809	chr22:49854809:G:A	2.29031e-21	-4.97395e-10	-1.44533
49854813	chr22:49854813:G:A	2.28889e-21	-4.97395e-10	-1.44595
49855140	chr22:49855140:C:T	1.00393e-20	-4.97395e-10	0.0324876
49855483	chr22:49855483:T:C	1.85032e-21	-0.327975	-1.33068
49855811	chr22:49855811:TAG:T	2.45196e-20	1.9801	-1.05464
49856029	chr22:49856029:A:G	2.21648e-21	-0.206046	-1.27205
49856335	chr22:49856335:A:G	1.37862e-20	1.62206	-1.27242
49856539	chr22:49856539:C:T	3.09762e-22	-2.03357	-1.4124
49857179	chr22:49857179:G:A	2.10027e-21	-0.205915	-1.32604
49857786	chr22:49857786:T:G	2.43318e-21	-4.97395e-10	-1.38482
49857828	chr22:49857828:C:G	1.90691e-21	-0.306868	-1.32166
49857844	chr22:49857844:C:T	1.25434e-20	1.34942	-1.09425
49858056	chr22:49858056:C:T	1.92294e-21	-0.308516	-1.31165
49858428	chr22:49858428:C:T	3.22155e-22	-1.99434	-1.4124
49858479	chr22:49858479:G:A	4.65576e-20	3.01582	-1.44914
49859135	chr22:49859135:T:C	1.98084e-21	-0.279858	-1.31064
49859453	chr22:49859453:A:G	1.99293e-21	-0.253021	-1.33139
49859489	chr22:49859489:T:C	1.42412e-20	1.73919	-1.35706
49859542	chr22:49859542:C:G	1.54383e-20	1.91525	-1.45242
49859572	chr22:49859572:G:C	1.87957e-21	-0.328587	-1.31438
49859640	chr22:49859640:G:C	9.8578e-22	-2.28834	-4.33526e-10
49859828	chr22:49859828:C:T	4.85824e-21	-4.97395e-10	-0.693339
49860621	chr22:49860621:GAC:G	3.49627e-21	-2.15143	1.12911
49861084	chr22:49861084:G:A	7.77252e-21	-4.97395e-10	-0.223422
49861244	chr22:49861244:T:C	1.50443e-21	-0.495625	-1.36998
49861838	chr22:49861838:C:T	3.48085e-21	0.0763818	-1.10312
49861864	chr22:49861864:G:A	2.44803e-21	-4.97395e-10	-1.37873
49862189	chr22:49862189:C:T	2.99223e-21	-4.97395e-10	-1.178
49862224	chr22:49862224:G:C	1.66327e-20	1.98867	-1.45132
49862661	chr22:49862661:C:T	2.93809e-21	-1.19626	-4.33526e-10
49862781	chr22:49862781:A:G	5.49748e-21	-0.569727	-4.33526e-10
49863038	chr22:49863038:C:T	2.07682e-21	-0.227069	-1.31611
49863090	chr22:49863090:C:T	8.88739e-20	3.66664	-1.45343
49863237	chr22:49863237:G:C	1.8381e-21	-0.360803	-1.30448
49863238	chr22:49863238:T:A	1.89232e-21	-0.324943	-1.31127
49863366	chr22:49863366:C:T	2.3014e-21	-4.97395e-10	-1.4405
49863590	chr22:49863590:G:A	4.83724e-21	-4.97395e-10	-0.697673
49863593	chr22:49863593:C:G	5.53296e-21	-2.13011	1.56681
49864056	chr22:49864056:T:A	2.33646e-21	-4.97395e-10	-1.42538
49864629	chr22:49864629:C:T	7.39195e-21	-0.273624	-4.33526e-10
49865042	chr22:49865042:C:T	1.472e-21	-0.458415	-1.42898
49865061	chr22:49865061:C:T	7.77754e-21	1.1144	-1.33718
49865097	chr22:49865097:G:C	2.52646e-21	-4.97395e-10	-1.3472
49865103	chr22:49865103:G:A	3.02738e-20	2.58863	-1.45236
49865150	chr22:49865150:A:G	1.04002e-20	1.51456	-1.44675
49865219	chr22:49865219:C:T	6.75856e-19	5.67688	-1.43491
49865220	chr22:49865220:G:A	8.433e-21	0.992426	-1.13429
49865419	chr22:49865419:C:T	2.2781e-21	-4.97395e-10	-1.45067
49865425	chr22:49865425:G:A	2.31767e-22	-2.28298	-1.45306
49865602	chr22:49865602:G:A	9.80599e-22	-2.29361	-4.33526e-10
49865897	chr22:49865897:G:GC	2.65259e-21	-4.97395e-10	-1.29848
49866038	chr22:49866038:A:G	1.11849e-21	-2.16204	-4.33526e-10
49866048	chr22:49866048:A:G	8.93779e-20	3.67073	-1.45188
49866336	chr22:49866336:G:A	9.55603e-20	3.73433	-1.44859
49866521	chr22:49866521:G:A	7.14791e-20	3.44853	-1.45314
49866638	chr22:49866638:T:C	2.34776e-21	-4.97395e-10	-1.42055
49866824	chr22:49866824:A:G	2.27573e-21	-0.0980863	-1.35363
49867403	chr22:49867403:A:G	1.03404e-19	3.72284	-1.35821
49867412	chr22:49867412:G:C	1.18186e-19	3.85617	-1.35793
49867475	chr22:49867475:G:T	5.99648e-20	3.27218	-1.45244
49867673	chr22:49867673:G:A	1.69803e-21	-1.74454	-4.33526e-10
49867724	chr22:49867724:ACCATCTAGG:A	1.02309e-20	-4.97395e-10	0.051393
49867943	chr22:49867943:T:G	8.75422e-21	-2.16948	2.065
49868074	chr22:49868074:T:C	2.3488e-21	-4.97395e-10	-1.42011
49868169	chr22:49868169:TC:T	1.8161e-20	-4.97395e-10	0.625263
49868265	chr22:49868265:T:C	2.36987e-21	-4.97395e-10	-1.41118
49868523	chr22:49868523:G:A	3.7891e-21	-4.97395e-10	-0.941888
49868550	chr22:49868550:G:T	2.36656e-21	-4.97395e-10	-1.41258
49868783	chr22:49868783:G:A	1.82847e-20	2.08362	-1.45158
49869347	chr22:49869347:C:T	5.59525e-22	-1.64426	-1.21042
49869822	chr22:49869822:CT:C	2.44681e-21	-4.97395e-10	-1.37923
49870371	chr22:49870371:C:T	1.20124e-20	1.40482	-1.1929
49870394	chr22:49870394:G:A	7.00261e-20	3.42747	-1.45262
49870753	chr22:49870753:T:C	3.67359e-21	-4.97395e-10	-0.972846
49871004	chr22:49871004:A:G	1.48431e-20	1.87608	-1.45256
49871609	chr22:49871609:C:A	2.50072e-21	-4.97395e-10	-1.35744
49872136	chr22:49872136:A:C	8.51765e-20	3.6234	-1.4527
49872264	chr22:49872264:T:G	3.47614e-21	-4.97395e-10	-1.02809
49872508	chr22:49872508:G:A	2.39609e-22	-2.27024	-1.43253
49872669	chr22:49872669:G:C	2.44594e-21	-0.0261497	-1.35344
49872707	chr22:49872707:T:A	2.80829e-21	-4.97395e-10	-1.24144
49872716	chr22:49872716:T:C	5.21253e-22	-1.67153	-1.254
49872844	chr22:49872844:C:T	2.61095e-20	0.988282	-4.33526e-10
49872982	chr22:49872982:T:C	1.93962e-21	-0.352675	-1.25885
49873858	chr22:49873858:A:AG	8.10426e-20	3.57267	-1.45171
49873860	chr22:49873860:C:G	7.8392e-20	3.53879	-1.45109
49874098	chr22:49874098:G:C	7.59686e-22	-1.33364	-1.21522
49874174	chr22:49874174:T:C	8.36396e-20	3.60464	-1.45213
49874242	chr22:49874242:G:A	6.99596e-21	-4.97395e-10	-0.328684
49875444	chr22:49875444:G:A	2.15097e-21	-0.309032	-1.19907
49875555	chr22:49875555:G:A	7.85271e-22	-1.34829	-1.16745
49875570	chr22:49875570:A:G	8.84292e-20	3.66159	-1.45341
49875892	chr22:49875892:A:G	2.92555e-20	2.39187	-1.28982
49875998	chr22:49875998:A:G	1.23047e-20	1.41882	-1.18285
49876074	chr22:49876074:T:G	3.24903e-21	-4.97395e-10	-1.09566
49876516	chr22:49876516:A:G	3.76519e-21	-0.283956	-0.66426
49876519	chr22:49876519:T:A	3.96174e-21	-0.229772	-0.667561
49876661	chr22:49876661:T:C	7.60959e-20	3.50863	-1.45065
49876688	chr22:49876688:G:A	8.99625e-22	-1.22751	-1.15228
49876816	chr22:49876816:T:C	1.20256e-20	1.37305	-1.16003
49877136	chr22:49877136:G:A	7.75793e-20	3.52985	-1.45257
49877377	chr22:49877377:C:T	8.97125e-22	-1.11833	-1.26424
49877513	chr22:49877513:A:T	8.90592e-21	1.0291	-1.1164
49877528	chr22:49877528:G:A	7.87973e-20	3.54418	-1.45132
49877766	chr22:49877766:T:C	1.34041e-20	1.77325	-1.45171
49877780	chr22:49877780:A:G	1.42695e-19	4.13727	-1.45057
49877810	chr22:49877810:C:T	3.68507e-21	-4.97395e-10	-0.969725
49877983	chr22:49877983:T:A	7.48725e-20	3.4942	-1.45243
49878191	chr22:49878191:G:T	5.03209e-21	-2.11956	1.46138
49878427	chr22:49878427:G:A	2.97278e-21	-4.97395e-10	-1.18452
49878570	chr22:49878570:C:A	7.89399e-22	-1.31556	-1.19494
49878580	chr22:49878580:G:A	1.30911e-20	1.74895	-1.45103
49878763	chr22:49878763:C:T	4.14818e-21	-4.97395e-10	-0.851348
49878867	chr22:49878867:A:G	9.61895e-20	3.71485	-1.42254
49878868	chr22:49878868:G:T	3.90326e-21	-4.97395e-10	-0.912205
49879100	chr22:49879100:G:A	4.7376e-21	0.592916	-1.3114
49879314	chr22:49879314:AC:A	8.87414e-21	1.08043	-1.1713
49879380	chr22:49879380:T:G	5.69328e-21	0.910027	-1.44476
49879425	chr22:49879425:C:T	4.86162e-21	-2.18121	1.48856
49879499	chr22:49879499:A:G	2.27842e-21	-4.97395e-10	-1.45053
49879533	chr22:49879533:T:A	1.06615e-20	1.26924	-1.17661
49879973	chr22:49879973:G:T	8.88234e-22	-1.32439	-1.06815
49880028	chr22:49880028:A:T	3.38457e-21	-4.97395e-10	-1.05479
49880142	chr22:49880142:T:C	3.46806e-22	-2.15179	-1.18122
49880164	chr22:49880164:C:T	3.87125e-21	-4.97395e-10	-0.920439
49880268	chr22:49880268:G:A	6.7728e-21	0.795688	-1.15679
49880444	chr22:49880444:G:A	4.75353e-21	-4.97395e-10	-0.715128
49880645	chr22:49880645:A:G	1.13288e-20	1.26644	-1.11311
49880911	chr22:49880911:T:C	2.81457e-20	-4.97395e-10	1.06338
49881071	chr22:49881071:C:T	4.54921e-21	-4.97395e-10	-0.759063
49881103	chr22:49881103:C:T	1.4396e-19	3.91601	-1.22049
49881409	chr22:49881409:A:G	1.41224e-21	-2.29716	0.368321
49881532	chr22:49881532:G:A	1.4552e-20	1.85467	-1.45095
49881677	chr22:49881677:T:C	2.19042e-21	-0.0895531	-1.40037
49881764	chr22:49881764:T:C	6.29017e-22	-1.28851	-1.44911
49881922	chr22:49881922:G:A	2.27464e-21	-4.97395e-10	-1.4522
49882527	chr22:49882527:A:G	1.33698e-21	-2.29555	0.31195
49882820	chr22:49882820:C:T	8.0909e-21	-4.97395e-10	-0.183276
49882858	chr22:49882858:G:A	2.09792e-20	-4.97395e-10	0.769516
49883180	chr22:49883180:A:G	9.40223e-20	3.72202	-1.4525
49883261	chr22:49883261:G:A	9.59986e-20	3.74333	-1.45302
49883839	chr22:49883839:G:A	5.1404e-21	-4.97395e-10	-0.636885
49884187	chr22:49884187:T:C	1.68785e-20	2.00413	-1.4521
49884235	chr22:49884235:A:G	1.53481e-20	1.90264	-1.44567
49884790	chr22:49884790:A:G	1.12841e-20	1.54399	-1.39461
49884940	chr22:49884940:C:T	2.27955e-21	-4.97395e-10	-1.45004
49884994	chr22:49884994:C:T	9.36126e-20	3.71855	-1.4534
49885162	chr22:49885162:T:C	5.7983e-21	-0.516451	-4.33526e-10
49886092	chr22:49886092:C:T	4.90856e-21	-4.97395e-10	-0.683035
49886134	chr22:49886134:C:T	1.36615e-20	-4.97395e-10	0.340569
49886293	chr22:49886293:C:T	4.89529e-21	-4.97395e-10	-0.685743
49886488	chr22:49886488:T:C	9.28707e-20	3.71037	-1.45318
49887085	chr22:49887085:C:T	2.2817e-21	-4.97395e-10	-1.4491
49887111	chr22:49887111:T:C	4.75505e-21	-4.97395e-10	-0.714808
49887208	chr22:49887208:C:T	2.285e-21	-4.97395e-10	-1.44765
49887361	chr22:49887361:G:A	3.83934e-21	-4.97395e-10	-0.928716
49887539	chr22:49887539:A:G	6.51638e-22	-2.18639	-0.51589
49887696	chr22:49887696:G:A	8.94624e-22	-0.998622	-1.38675
49888231	chr22:49888231:T:C	2.36487e-21	-4.97395e-10	-1.41329
49888269	chr22:49888269:A:G	9.04591e-20	3.68425	-1.45337
49888556	chr22:49888556:C:A	8.33205e-20	3.60221	-1.45353
49888611	chr22:49888611:A:G	6.65127e-21	-0.379208	-4.33526e-10
49888955	chr22:49888955:A:G	9.51565e-20	3.73378	-1.45228
49889148	chr22:49889148:GC:G	3.15942e-22	-2.05122	-1.375
49889238	chr22:49889238:G:A	5.30208e-21	-4.97395e-10	-0.605917
49889338	chr22:49889338:C:T	1.40396e-20	1.81882	-1.45095
49889400	chr22:49889400:ACT:A	2.89904e-22	-2.11205	-1.40017
49889563	chr22:49889563:A:C	9.79606e-22	-2.29462	-4.33526e-10
49889700	chr22:49889700:C:G	1.0262e-21	-2.24815	-4.33526e-10
49890064	chr22:49890064:T:C	2.38582e-21	-4.97395e-10	-1.40447
49890372	chr22:49890372:A:G	1.49525e-20	1.88216	-1.45129
49890430	chr22:49890430:A:G	2.45467e-20	2.37197	-1.44541
49890657	chr22:49890657:A:G	3.30969e-19	3.88115	-0.353144
49890697	chr22:49890697:A:G	3.36776e-19	3.96833	-0.422926
49890705	chr22:49890705:C:G	6.97629e-21	-4.97395e-10	-0.331499
49890792	chr22:49890792:A:G	7.63205e-20	3.51447	-1.45354
49890844	chr22:49890844:G:A	8.28037e-21	-0.160128	-4.33526e-10
49890872	chr22:49890872:T:A	9.86201e-22	-2.28791	-4.33526e-10
49890947	chr22:49890947:G:A	5.73921e-21	-4.97395e-10	-0.526695
49891326	chr22:49891326:C:T	1.10779e-20	1.36798	-1.23705
49891891	chr22:49891891:C:T	3.81603e-21	-4.97395e-10	-0.934805
49892044	chr22:49892044:T:C	8.60423e-20	3.63424	-1.45342
49892112	chr22:49892112:T:C	2.29483e-21	-4.97395e-10	-1.44336
49892524	chr22:49892524:T:C	9.09304e-20	3.68963	-1.45356
49892625	chr22:49892625:T:C	1.38579e-20	1.80123	-1.44639
49893021	chr22:49893021:C:G	8.05746e-22	-2.18035	-0.309658
49893075	chr22:49893075:C:T	2.27766e-21	-4.97395e-10	-1.45087
49893179	chr22:49893179:G:A	8.66822e-20	3.64171	-1.45348
49893682	chr22:49893682:G:A	2.33882e-21	-4.97395e-10	-1.42437
49894228	chr22:49894228:T:C	4.24623e-21	-4.97395e-10	-0.827986
49894428	chr22:49894428:T:C	3.71367e-21	-4.97395e-10	-0.961995
49894477	chr22:49894477:C:T	5.98819e-21	-4.97395e-10	-0.484226
49894942	chr22:49894942:A:G	3.77871e-20	2.68395	-1.32599
49894963	chr22:49894963:G:A	6.52358e-22	-1.30459	-1.39659
49895076	chr22:49895076:G:C	1.73301e-20	-4.97395e-10	0.578429
49895135	chr22:49895135:TTCA:T	3.0703e-21	0.259077	-1.41132
49895213	chr22:49895213:G:A	1.94336e-21	-0.155968	-1.45363
49895271	chr22:49895271:C:T	2.79351e-21	-4.97395e-10	-1.24672
49895335	chr22:49895335:G:A	1.24999e-20	1.45247	-1.20077
49895400	chr22:49895400:C:A	5.0874e-21	-4.97395e-10	-0.64725
49895922	chr22:49895922:T:C	1.46845e-20	1.86473	-1.45196
49896277	chr22:49896277:C:T	1.27004e-20	1.54686	-1.27925
49896375	chr22:49896375:T:C	4.27865e-21	0.629418	-1.4498
49896793	chr22:49896793:G:A	1.21367e-20	1.58579	-1.36358
49896903	chr22:49896903:A:G	2.33368e-21	-4.97395e-10	-1.42657
49896951	chr22:49896951:G:A	6.64438e-20	3.37268	-1.45034
49897126	chr22:49897126:C:CTTAG	7.20289e-20	3.44959	-1.44654
49897205	chr22:49897205:CCA:C	3.23291e-21	-4.97395e-10	-1.10063
49897208	chr22:49897208:C:T	2.37967e-21	-0.00750084	-1.39955
49897220	chr22:49897220:TCACCTA:T	6.35332e-21	0.991097	-1.41614
49897249	chr22:49897249:T:C	2.47856e-20	-4.97395e-10	0.936247
49897296	chr22:49897296:G:A	2.28211e-21	-4.97395e-10	-1.44891
49897440	chr22:49897440:G:A	2.51758e-21	-4.97395e-10	-1.35072
49897474	chr22:49897474:C:T	4.39454e-21	-4.97395e-10	-0.793653
49897526	chr22:49897526:C:T	2.34996e-21	-4.97395e-10	-1.41962
49897787	chr22:49897787:C:G	5.80956e-22	-1.42545	-1.39165
49897955	chr22:49897955:G:A	7.8335e-21	0.946722	-1.16233
49898102	chr22:49898102:T:C	6.67208e-20	3.37893	-1.45243
49898221	chr22:49898221:A:G	6.60982e-20	3.36443	-1.4473
49898241	chr22:49898241:T:C	2.5582e-20	2.41223	-1.44436
49898264	chr22:49898264:TC:T	4.5733e-21	-4.97395e-10	-0.753782
49898579	chr22:49898579:G:A	1.21285e-21	-2.08104	-4.33526e-10
49898817	chr22:49898817:A:G	2.53049e-21	-4.97395e-10	-1.3456
49898843	chr22:49898843:C:T	6.7178e-21	-4.97395e-10	-0.369255
49898897	chr22:49898897:C:T	7.71919e-21	1.21484	-1.44515
49899115	chr22:49899115:T:C	5.37194e-20	3.16146	-1.4517
49899283	chr22:49899283:T:G	7.94157e-21	-0.201905	-4.33526e-10
49899682	chr22:49899682:CA:C	2.32898e-21	-4.97395e-10	-1.42858
49899754	chr22:49899754:C:T	9.75768e-22	-2.29855	-4.33526e-10
49900098	chr22:49900098:A:T	1.13892e-21	-2.14394	-4.33526e-10
49900211	chr22:49900211:G:A	2.76248e-21	-4.97395e-10	-1.25789
49900273	chr22:49900273:T:TA	2.5558e-21	-4.97395e-10	-1.33565
49900528	chr22:49900528:A:C	7.61786e-22	-1.39718	-1.14892
49900689	chr22:49900689:G:A	3.71412e-21	-4.97395e-10	-0.961874
49900822	chr22:49900822:A:T	5.84978e-20	3.24675	-1.45178
49900854	chr22:49900854:G:C	4.52056e-21	-4.97395e-10	-0.76538
49901271	chr22:49901271:C:A	2.69581e-21	-4.97395e-10	-1.28232
49901285	chr22:49901285:C:T	6.40067e-21	-0.417613	-4.33526e-10
49901340	chr22:49901340:C:T	5.19321e-20	3.12876	-1.45284
49901642	chr22:49901642:GCA:G	4.48312e-21	0.673808	-1.44751
49901682	chr22:49901682:G:A	2.29586e-21	-4.97395e-10	-1.44291
49903070	chr22:49903070:C:T	2.76193e-22	-2.11215	-1.44852
49903386	chr22:49903386:CCT:C	1.60866e-20	1.94871	-1.44474
49903558	chr22:49903558:C:T	2.27147e-21	-4.97395e-10	-1.45359
49903598	chr22:49903598:C:T	6.11424e-21	-4.97395e-10	-0.463396
49904273	chr22:49904273:C:T	2.53346e-21	-4.97395e-10	-1.34443
49904470	chr22:49904470:C:T	1.0064e-21	-2.26764	-4.33526e-10
49904681	chr22:49904681:C:T	4.31985e-21	-4.97395e-10	-0.810795
49904985	chr22:49904985:G:A	2.28094e-21	-4.97395e-10	-1.44943
49905169	chr22:49905169:A:G	3.25321e-21	-4.97395e-10	-1.09437
49905196	chr22:49905196:G:A	6.26411e-22	-1.41137	-1.33039
49905219	chr22:49905219:T:C	7.00912e-22	-1.31484	-1.31455
49905340	chr22:49905340:G:A	2.16188e-20	-4.97395e-10	0.799548
49905939	chr22:49905939:T:C	6.00243e-20	3.27253	-1.4518
49906271	chr22:49906271:C:T	2.4473e-21	-0.160332	-1.2187
49906430	chr22:49906430:A:G	4.89353e-20	3.06772	-1.45124
49906438	chr22:49906438:C:T	5.83837e-21	-0.509564	-4.33526e-10
49906518	chr22:49906518:C:T	4.49427e-21	-4.97395e-10	-0.771214
49906539	chr22:49906539:G:A	7.32809e-21	-4.97395e-10	-0.282302
49906790	chr22:49906790:T:C	6.612e-20	3.36816	-1.45071
49906879	chr22:49906879:G:A	7.43202e-21	-4.97395e-10	-0.268218
49906914	chr22:49906914:A:G	4.83456e-20	1.59324	0.0111167
49907024	chr22:49907024:C:T	4.28703e-21	0.634757	-1.45318
49907234	chr22:49907234:C:A	5.9674e-21	-0.487705	-4.33526e-10
49907347	chr22:49907347:G:A	1.92533e-20	-4.97395e-10	0.683664
49907530	chr22:49907530:C:T	5.02777e-20	3.09647	-1.45293
49907603	chr22:49907603:C:T	7.56386e-22	-1.13665	-1.41657
49907774	chr22:49907774:G:A	4.43274e-21	-4.97395e-10	-0.784998
49907828	chr22:49907828:T:C	5.06611e-20	3.10478	-1.45364
49908016	chr22:49908016:T:C	4.29475e-22	-1.7776	-1.3416
49908307	chr22:49908307:ATCACGAGGTAAAGAGATCGAGACCATCCTGGCCAACATGGTGAAACCCTGTC:A	9.87909e-21	1.46885	-1.45244
49908367	chr22:49908367:C:A	5.29307e-21	0.772994	-1.38061
49908400	chr22:49908400:T:C	3.7594e-21	0.491373	-1.44113
49908408	chr22:49908408:A:G	3.0499e-20	1.14368	-4.33526e-10
49908422	chr22:49908422:G:T	1.7992e-20	0.615911	-4.33526e-10
49908821	chr22:49908821:G:A	2.33478e-21	0.0144822	-1.44058
49908901	chr22:49908901:A:G	4.67352e-20	3.02301	-1.45252
49909023	chr22:49909023:T:A	1.31735e-20	1.70818	-1.40398
49909202	chr22:49909202:A:G	4.41282e-20	2.96588	-1.45279
49909314	chr22:49909314:C:T	3.9689e-21	-4.97395e-10	-0.895527
49909440	chr22:49909440:G:A	1.34197e-20	0.458568	-0.135863
49909501	chr22:49909501:G:C	4.9508e-21	0.718807	-1.39327
49909551	chr22:49909551:G:A	2.6225e-21	-4.97395e-10	-1.30989
49909601	chr22:49909601:G:A	1.9697e-20	2.1033	-1.39685
49909717	chr22:49909717:C:T	5.32118e-21	-0.602322	-4.33526e-10
49909885	chr22:49909885:C:G	1.68459e-19	3.55309	-0.700413
49910421	chr22:49910421:G:A	1.38239e-21	-1.95021	-4.33526e-10
49910716	chr22:49910716:G:A	1.90071e-20	-4.97395e-10	0.670799
49910943	chr22:49910943:A:C	4.68451e-20	3.0236	-1.45077
49911287	chr22:49911287:C:A	1.85097e-20	-4.97395e-10	0.64428
49911465	chr22:49911465:C:T	8.72198e-22	-2.20767	-0.203083
49911504	chr22:49911504:G:A	4.00553e-21	-4.97395e-10	-0.886341
49911580	chr22:49911580:G:A	4.09585e-21	-4.97395e-10	-0.864041
49911584	chr22:49911584:G:A	3.98971e-21	-4.97395e-10	-0.890298
49911678	chr22:49911678:C:T	2.68333e-21	-4.97395e-10	-1.28696
49911714	chr22:49911714:G:A	1.23055e-20	1.686	-1.44997
49911777	chr22:49911777:G:T	2.54552e-21	-4.97395e-10	-1.33968
49911813	chr22:49911813:T:G	5.61762e-22	-2.26575	-0.584948
49911845	chr22:49911845:C:G	2.33303e-21	-4.97395e-10	-1.42685
49911867	chr22:49911867:T:C	1.2297e-21	-0.663704	-1.40354
49912101	chr22:49912101:C:G	4.39667e-21	-0.793168	-4.33526e-10
49912369	chr22:49912369:A:T	3.9049e-21	-4.97395e-10	-0.911785
49912431	chr22:49912431:C:T	8.66459e-22	-2.21124	-0.206115
49912690	chr22:49912690:G:A	2.75833e-20	1.66218	-0.618986
49912885	chr22:49912885:G:A	2.30334e-21	-4.97395e-10	-1.43965
49913093	chr22:49913093:G:A	4.43766e-22	-1.86645	-1.22002
49913199	chr22:49913199:G:A	3.78226e-21	-4.97395e-10	-0.943696
49913292	chr22:49913292:C:T	2.25822e-18	5.43259	0.01573
49913536	chr22:49913536:G:T	1.38781e-20	1.74977	-1.39347
49913667	chr22:49913667:C:T	7.40813e-22	-2.27273	-0.30129
49914248	chr22:49914248:A:G	5.76995e-20	3.23285	-1.45162
49914284	chr22:49914284:T:C	1.38789e-18	5.65292	-0.691398
49914447	chr22:49914447:T:TC	2.28361e-21	-4.97395e-10	-1.44826
49914781	chr22:49914781:G:C	3.57341e-21	-4.97395e-10	-1.0005
49914789	chr22:49914789:G:A	1.36469e-20	1.79154	-1.45204
49915440	chr22:49915440:C:T	1.7922e-20	1.52744	-0.915427
49915798	chr22:49915798:G:A	1.23194e-18	5.41459	-0.57226
49916055	chr22:49916055:C:T	3.75819e-21	-4.97395e-10	-0.950079
49916156	chr22:49916156:G:A	3.75906e-21	-4.97395e-10	-0.949848
49916267	chr22:49916267:A:T	2.20822e-20	2.21858	-1.39782
49916349	chr22:49916349:G:C	2.46916e-20	1.67587	-0.743417
49916398	chr22:49916398:T:C	1.62423e-18	5.90052	-0.781748
49916606	chr22:49916606:G:A	2.00403e-20	-4.97395e-10	0.723728
49916762	chr22:49916762:G:A	7.20872e-21	1.10821	-1.40694
49917181	chr22:49917181:A:G	1.70655e-18	5.98013	-0.811917
49917232	chr22:49917232:T:C	1.84396e-18	6.01208	-0.766423
49917428	chr22:49917428:TG:T	4.95721e-21	-4.97395e-10	-0.673173
49917558	chr22:49917558:C:T	1.58755e-20	1.94427	-1.45351
49917825	chr22:49917825:A:AT	1.27455e-20	1.47342	-1.20225
49917931	chr22:49917931:C:T	7.09052e-21	-4.97395e-10	-0.315257
49917934	chr22:49917934:C:G	4.96078e-22	-2.28816	-0.686874
49918138	chr22:49918138:G:C	7.21323e-22	-2.27315	-0.327531
49918145	chr22:49918145:G:A	4.47797e-22	-1.62465	-1.45279
49918341	chr22:49918341:AAC:A	1.70074e-18	5.90421	-0.739408
49918577	chr22:49918577:T:C	1.41896e-18	5.74316	-0.759498
49918627	chr22:49918627:G:A	5.07282e-21	-4.97395e-10	-0.650118
49918734	chr22:49918734:G:A	1.35618e-18	5.78922	-0.8508
49918759	chr22:49918759:C:G	3.47674e-21	-4.97395e-10	-1.02792
49918806	chr22:49918806:C:T	4.25207e-21	-4.97395e-10	-0.82661
49918895	chr22:49918895:C:T	3.19461e-20	-4.97395e-10	1.19003
49918900	chr22:49918900:T:TTTC	1.82673e-21	-1.67149	-4.33526e-10
49919153	chr22:49919153:ACCCTCGACCTGGGCTCG:A	1.33301e-18	5.75836	-0.837187
49919331	chr22:49919331:C:T	1.60318e-18	5.87661	-0.770875
49919366	chr22:49919366:T:C	1.7084e-18	5.918	-0.748702
49919476	chr22:49919476:C:T	1.85563e-18	6.01567	-0.763701
49919531	chr22:49919531:G:A	1.80187e-18	5.99114	-0.76858
49919557	chr22:49919557:C:T	1.80596e-19	-4.97395e-10	2.92225
49919571	chr22:49919571:G:A	1.62193e-20	1.96315	-1.45097
49919587	chr22:49919587:TC:T	4.21039e-22	-1.68866	-1.45039
49919711	chr22:49919711:G:A	2.6193e-18	6.30581	-0.70916
49920051	chr22:49920051:T:C	2.84053e-21	-4.97395e-10	-1.23002
49920079	chr22:49920079:A:G	7.71124e-21	1.1843	-1.41564
49920162	chr22:49920162:C:T	2.75881e-21	-4.97395e-10	-1.25922
49920198	chr22:49920198:G:A	5.68671e-21	-4.97395e-10	-0.535884
49920420	chr22:49920420:C:A	6.91923e-20	3.34736	-1.38448
49920426	chr22:49920426:C:T	7.39314e-21	1.14068	-1.41414
49920668	chr22:49920668:G:A	6.94453e-21	1.11492	-1.45099
49920698	chr22:49920698:A:G	7.99151e-20	3.52481	-1.41786
49920925	chr22:49920925:C:T	1.34577e-18	6.36705	-1.43634
49921057	chr22:49921057:G:A	2.06386e-18	6.18684	-0.828522
49921161	chr22:49921161:C:T	2.77509e-20	1.82663	-0.777383
49921333	chr22:49921333:G:C	2.88529e-21	-4.97395e-10	-1.21439
49921580	chr22:49921580:T:C	3.33308e-22	-1.94531	-1.42739
49921655	chr22:49921655:C:T	5.44395e-21	-4.97395e-10	-0.579511
49921773	chr22:49921773:G:A	2.69142e-21	-4.97395e-10	-1.28395
49921859	chr22:49921859:C:CT	3.60077e-20	1.33733	-0.0276179
49921878	chr22:49921878:A:G	3.64417e-21	-4.97395e-10	-0.980887
49921889	chr22:49921889:A:G	1.51998e-20	-4.97395e-10	0.447265
49921979	chr22:49921979:G:A	2.10563e-20	1.66247	-0.889281
49922002	chr22:49922002:C:G	2.82469e-21	-4.97395e-10	-1.23562
49922008	chr22:49922008:C:T	2.71472e-21	-4.97395e-10	-1.27533
49922288	chr22:49922288:CCTCAGCAGTCAGGACCGGCCTCTCCGATTCTTACCCG:C	4.8518e-20	1.60792	-4.33526e-10
49922726	chr22:49922726:G:A	4.35649e-21	0.602547	-1.4049
49922995	chr22:49922995:G:A	4.80365e-21	-0.70464	-4.33526e-10
49923149	chr22:49923149:G:A	1.45959e-20	1.85896	-1.45224
49923187	chr22:49923187:T:C	4.13785e-18	6.75718	-0.703267
49923401	chr22:49923401:T:C	5.5171e-19	5.48443	-1.44542
49923497	chr22:49923497:A:G	1.41002e-20	1.81855	-1.44638
49923539	chr22:49923539:C:T	1.12743e-19	3.89529	-1.44419
49923648	chr22:49923648:C:T	1.4606e-19	4.1106	-1.40059
49923698	chr22:49923698:C:T	1.7369e-20	1.76989	-1.18922
49923753	chr22:49923753:G:A	4.72208e-19	5.33424	-1.45084
49923761	chr22:49923761:A:AAT	5.16911e-19	5.42581	-1.45195
49923921	chr22:49923921:G:A	4.27668e-21	0.546537	-1.36738
49924028	chr22:49924028:G:A	5.40842e-19	5.45771	-1.4386
49924039	chr22:49924039:G:A	5.56738e-19	5.48661	-1.43854
49924066	chr22:49924066:A:G	4.56609e-21	0.639693	-1.39505
49924155	chr22:49924155:A:G	5.9761e-19	5.51243	-1.39351
49924177	chr22:49924177:T:C	5.78455e-19	5.52937	-1.44302
49924209	chr22:49924209:G:A	4.1802e-21	0.56442	-1.40808
49924413	chr22:49924413:G:C	1.87764e-21	-1.644	-4.33526e-10
49924774	chr22:49924774:T:G	5.65532e-19	5.50306	-1.43931
49924858	chr22:49924858:C:T	5.99684e-19	5.55465	-1.43227
49924861	chr22:49924861:C:G	6.23519e-19	5.59359	-1.43223
49924862	chr22:49924862:A:G	6.14847e-19	5.58031	-1.43296
49924866	chr22:49924866:T:C	6.01863e-19	5.55897	-1.43295
49924870	chr22:49924870:T:C	5.79035e-19	5.5198	-1.43245
49924957	chr22:49924957:C:A	2.91593e-21	-4.97395e-10	-1.20383
49924973	chr22:49924973:T:C	1.2327e-19	3.9751	-1.43474
49924988	chr22:49924988:G:A	2.66129e-21	-4.97395e-10	-1.29521
49925000	chr22:49925000:G:A	2.40706e-21	-0.0753012	-1.32031
49925047	chr22:49925047:C:T	1.87474e-20	1.9464	-1.28936
49925093	chr22:49925093:C:T	3.01378e-19	4.84871	-1.41436
49925109	chr22:49925109:C:T	5.73685e-21	-4.97395e-10	-0.527106
49925279	chr22:49925279:T:C	5.80093e-19	5.52709	-1.43792
49925298	chr22:49925298:C:T	5.62533e-19	5.49212	-1.43368
49925522	chr22:49925522:A:G	1.57906e-20	1.93786	-1.45246
49925575	chr22:49925575:C:T	3.21096e-21	-4.97395e-10	-1.10745
49926284	chr22:49926284:G:A	2.88844e-21	-4.97395e-10	-1.2133
49926320	chr22:49926320:G:A	4.29635e-22	-1.89856	-1.22028
49926457	chr22:49926457:A:G	4.91014e-19	5.10894	-1.18648
49926526	chr22:49926526:A:G	3.86381e-21	-4.97395e-10	-0.922362
49926531	chr22:49926531:C:T	4.21337e-21	-4.97395e-10	-0.835753
49927158	chr22:49927158:C:T	3.53052e-21	-4.97395e-10	-1.01257
49927295	chr22:49927295:C:T	1.6967e-20	2.01089	-1.45364
49927417	chr22:49927417:C:CT	4.89567e-21	-4.97395e-10	-0.685665
49927545	chr22:49927545:C:T	1.09494e-20	1.35812	-1.23886
49927642	chr22:49927642:G:A	8.23652e-21	-0.165439	-4.33526e-10
49927648	chr22:49927648:A:G	2.40043e-21	-4.97395e-10	-1.39837
49927781	chr22:49927781:G:A	2.29232e-21	-4.97395e-10	-1.44445
49927894	chr22:49927894:C:T	2.50172e-21	-4.97395e-10	-1.35704
49927923	chr22:49927923:A:G	4.07494e-21	-4.97395e-10	-0.869159
49928073	chr22:49928073:C:T	4.2866e-21	-4.97395e-10	-0.818523
49928076	chr22:49928076:C:T	4.33053e-21	-4.97395e-10	-0.808325
49928095	chr22:49928095:G:A	2.29998e-21	-4.97395e-10	-1.44112
49928162	chr22:49928162:C:CCTGGCACTA	3.61704e-21	-4.97395e-10	-0.988359
49928238	chr22:49928238:C:T	3.20079e-21	-4.97395e-10	-1.11062
49928273	chr22:49928273:G:C	8.26002e-21	1.21418	-1.37677
49928741	chr22:49928741:GAGGGTGGAGCCACCCACGGGTGGGTGGGA:G	2.73162e-21	-4.97395e-10	-1.26912
49929022	chr22:49929022:A:G	8.34684e-21	1.25178	-1.40392
49929043	chr22:49929043:T:C	2.74012e-20	2.34726	-1.31069
49929292	chr22:49929292:C:A	2.28759e-21	-4.97395e-10	-1.44652
49929429	chr22:49929429:G:T	5.75396e-21	-0.524127	-4.33526e-10
49929565	chr22:49929565:C:T	3.12716e-21	-4.97395e-10	-1.13389
49929913	chr22:49929913:C:T	2.77531e-21	-4.97395e-10	-1.25325
49929950	chr22:49929950:G:T	3.28669e-21	-4.97395e-10	-1.08413
49930209	chr22:49930209:G:A	2.39039e-21	-4.97395e-10	-1.40256
49930389	chr22:49930389:A:G	3.83324e-21	0.388832	-1.31914
49930470	chr22:49930470:G:A	3.59533e-21	0.360394	-1.35477
49930780	chr22:49930780:A:G	1.33493e-20	1.65964	-1.34219
49931452	chr22:49931452:G:A	3.65245e-21	-4.97395e-10	-0.978617
49931904	chr22:49931904:T:C	2.79668e-21	-4.97395e-10	-1.24558
49931908	chr22:49931908:T:A	5.35996e-21	0.857028	-1.45209
49932066	chr22:49932066:T:C	3.05428e-21	0.296161	-1.45363
49932130	chr22:49932130:G:A	6.45025e-22	-1.35255	-1.35993
49932136	chr22:49932136:G:A	3.25792e-22	-1.95762	-1.43789
49932227	chr22:49932227:T:C	2.34303e-21	-4.97395e-10	-1.42257
49932243	chr22:49932243:G:A	9.16443e-21	1.39479	-1.45348
49932370	chr22:49932370:C:T	2.29838e-21	-4.97395e-10	-1.44181
49932468	chr22:49932468:C:T	8.08673e-22	-1.16977	-1.31661
49932504	chr22:49932504:C:T	4.8024e-22	-1.5683	-1.43919
49932603	chr22:49932603:C:T	2.70258e-21	-4.97395e-10	-1.27981
49933166	chr22:49933166:G:A	7.84244e-21	1.11954	-1.33401
49933223	chr22:49933223:G:A	7.52192e-21	1.0769	-1.33309
49933234	chr22:49933234:A:G	7.95592e-21	1.13591	-1.33601
49933371	chr22:49933371:G:A	2.38515e-21	-4.97395e-10	-1.40475
49933469	chr22:49933469:T:C	8.54018e-20	3.58135	-1.408
49933522	chr22:49933522:C:T	8.36898e-21	1.16196	-1.31144
49933538	chr22:49933538:C:T	7.77939e-21	1.11016	-1.3327
49933541	chr22:49933541:T:C	8.45115e-21	1.18753	-1.32724
49933542	chr22:49933542:G:A	7.56074e-21	1.0762	-1.32724
49933734	chr22:49933734:C:T	3.80914e-20	-4.97395e-10	1.36597
49933768	chr22:49933768:G:T	3.02747e-21	0.284017	-1.45031
49933775	chr22:49933775:A:G	2.82188e-21	-4.97395e-10	-1.23661
49933949	chr22:49933949:G:A	2.43361e-21	-4.97395e-10	-1.38464
49934097	chr22:49934097:T:C	9.16056e-21	-4.97395e-10	-0.0591092
49934460	chr22:49934460:C:T	4.05939e-21	-4.97395e-10	-0.872984
49934583	chr22:49934583:C:A	5.34331e-21	0.797957	-1.39613
49934853	chr22:49934853:G:C	3.10625e-21	-4.97395e-10	-1.1406
49934880	chr22:49934880:G:C	2.73943e-21	-4.97395e-10	-1.26627
49935022	chr22:49935022:G:A	2.32512e-21	-4.97395e-10	-1.43024
49935161	chr22:49935161:G:A	1.02512e-21	-2.2492	-4.33526e-10
49936538	chr22:49936538:G:T	2.87396e-22	-2.07996	-1.44095
49936697	chr22:49936697:G:A	1.05093e-20	0.0782447	-4.33526e-10
49936730	chr22:49936730:C:A	4.2335e-21	-4.97395e-10	-0.830986
49937384	chr22:49937384:G:A	2.37236e-21	-4.97395e-10	-1.41013
49937516	chr22:49937516:T:C	2.03563e-21	-0.216118	-1.34709
49937652	chr22:49937652:T:C	4.91041e-21	-4.97395e-10	-0.682659
49937827	chr22:49937827:A:G	3.38586e-21	-4.97395e-10	-1.05441
49937974	chr22:49937974:C:T	4.6698e-21	-4.97395e-10	-0.7329
49938219	chr22:49938219:C:T	8.70466e-21	-4.97395e-10	-0.110157
49938374	chr22:49938374:T:A	4.94679e-20	2.586	-0.95869
49938467	chr22:49938467:C:T	3.57654e-21	-4.97395e-10	-0.999621
49938594	chr22:49938594:A:G	4.71021e-20	2.56724	-0.988939
49938824	chr22:49938824:C:G	4.12379e-21	-4.97395e-10	-0.857243
49940203	chr22:49940203:C:T	2.35798e-21	-4.97395e-10	-1.41621
49940312	chr22:49940312:C:G	3.86856e-21	-4.97395e-10	-0.921135
49940466	chr22:49940466:T:C	7.49768e-22	-1.25809	-1.30392
49940560	chr22:49940560:C:T	2.34152e-21	-4.97395e-10	-1.42321
49940761	chr22:49940761:A:G	2.83166e-20	2.29249	-1.22306
49940795	chr22:49940795:T:C	3.13072e-20	2.37829	-1.20846
49940807	chr22:49940807:T:C	2.37233e-21	-4.97395e-10	-1.41014
49941032	chr22:49941032:A:G	2.7904e-20	2.27522	-1.22046
49941155	chr22:49941155:G:A	2.38629e-21	-4.97395e-10	-1.40428
49941386	chr22:49941386:A:G	1.34354e-20	1.63816	-1.31429
49941530	chr22:49941530:A:G	7.8339e-21	-4.97395e-10	-0.215556
49941557	chr22:49941557:C:T	4.09864e-21	-4.97395e-10	-0.863361
49941709	chr22:49941709:G:A	2.62096e-21	-4.97395e-10	-1.31048
49942044	chr22:49942044:C:T	3.51033e-21	-4.97395e-10	-1.01831
49942182	chr22:49942182:C:T	2.33452e-21	-4.97395e-10	-1.42621
49942191	chr22:49942191:G:T	7.52826e-20	3.48421	-1.43697
49942355	chr22:49942355:GTGAA:G	1.47468e-20	1.73842	-1.32141
49942470	chr22:49942470:G:C	1.44855e-20	1.70092	-1.30179
49942961	chr22:49942961:T:C	1.70557e-20	1.61138	-1.04891
49943030	chr22:49943030:T:C	2.81507e-21	-4.97395e-10	-1.23903
49943170	chr22:49943170:C:T	1.11798e-21	-2.16249	-4.33526e-10
49943231	chr22:49943231:T:C	3.96238e-22	-1.94236	-1.25739
49943373	chr22:49943373:G:A	6.57769e-20	3.17677	-1.26452
49943658	chr22:49943658:G:A	1.63601e-21	-1.78176	-4.33526e-10
49944192	chr22:49944192:C:T	6.98437e-21	-4.97395e-10	-0.330342
49944195	chr22:49944195:C:T	3.06808e-21	-4.97395e-10	-1.15297
49944564	chr22:49944564:A:G	3.73831e-20	2.2871	-0.939903
49944640	chr22:49944640:C:T	1.22254e-20	-4.97395e-10	0.229499
49944849	chr22:49944849:A:G	4.3413e-20	2.37844	-0.881693
49945853	chr22:49945853:C:T	2.2816e-21	-4.97395e-10	-1.44914
49946148	chr22:49946148:G:A	2.61022e-21	-4.97395e-10	-1.31458
49946202	chr22:49946202:C:G	6.5528e-20	2.71611	-0.807653
49946284	chr22:49946284:A:T	5.69147e-22	-2.29381	-0.543823
49946338	chr22:49946338:G:A	3.70445e-21	-4.97395e-10	-0.96448
49946429	chr22:49946429:A:G	7.10099e-20	2.77133	-0.782531
49946712	chr22:49946712:C:T	5.78572e-20	2.64754	-0.863578
49946945	chr22:49946945:A:G	2.76952e-21	-4.97395e-10	-1.25534
49947040	chr22:49947040:A:G	4.59829e-21	-4.97395e-10	-0.748333
49948059	chr22:49948059:C:T	2.77895e-22	-2.13425	-1.42028
49948081	chr22:49948081:C:T	9.04654e-22	-1.10312	-1.2711
49948551	chr22:49948551:A:G	4.12662e-22	-1.70559	-1.45355
49948634	chr22:49948634:T:C	1.77661e-21	-2.29859	0.599281
49948867	chr22:49948867:G:A	2.3027e-21	-4.97395e-10	-1.43993
49948990	chr22:49948990:A:G	8.57688e-20	2.75791	-0.58027
49949165	chr22:49949165:G:A	4.74932e-21	-4.97395e-10	-0.716015
49949415	chr22:49949415:C:T	7.78655e-21	0.64971	-0.871329
49949467	chr22:49949467:C:T	2.38841e-21	-4.97395e-10	-1.40339
49949496	chr22:49949496:T:C	8.71112e-20	3.13821	-0.945045
49949835	chr22:49949835:G:A	3.12104e-21	-4.97395e-10	-1.13585
49949841	chr22:49949841:C:T	1.10926e-20	-4.97395e-10	0.13226
49950012	chr22:49950012:C:T	1.04282e-20	-4.97395e-10	0.0705
49950219	chr22:49950219:C:T	4.36616e-21	-4.97395e-10	-0.800132
49950500	chr22:49950500:G:A	4.70823e-21	-4.97395e-10	-0.724704
49950726	chr22:49950726:C:T	2.28055e-21	-4.97395e-10	-1.4496
49950836	chr22:49950836:G:A	3.62718e-22	-2.06496	-1.22319
49950927	chr22:49950927:C:T	4.19095e-21	-4.97395e-10	-0.841088
49951328	chr22:49951328:G:A	1.07398e-21	-2.20264	-4.33526e-10
49951432	chr22:49951432:C:T	3.73059e-22	-1.90923	-1.3508
49951636	chr22:49951636:C:T	4.71944e-21	-4.97395e-10	-0.722327
49951655	chr22:49951655:T:C	2.48642e-21	-0.0944905	-1.26868
49951703	chr22:49951703:A:G	2.88866e-21	-4.97395e-10	-1.21322
49951861	chr22:49951861:G:A	1.10002e-20	1.55552	-1.43162
49951897	chr22:49951897:G:A	5.01118e-21	-4.97395e-10	-0.662345
49952081	chr22:49952081:T:C	2.50374e-22	-2.293	-1.36582
49952394	chr22:49952394:C:T	6.80074e-21	1.08946	-1.44644
49952395	chr22:49952395:G:A	2.34751e-21	-4.97395e-10	-1.42066
49952424	chr22:49952424:C:T	3.04018e-22	-2.02306	-1.44163
49952671	chr22:49952671:TTG:T	4.94611e-22	-2.11252	-0.865477
49953000	chr22:49953000:C:T	1.51428e-21	-2.27182	0.412748
49953064	chr22:49953064:C:T	4.31763e-22	-1.6627	-1.45119
49953397	chr22:49953397:G:A	3.1378e-21	-1.45043	0.319933
49953967	chr22:49953967:G:A	4.22283e-21	-4.97395e-10	-0.83351
49954202	chr22:49954202:G:A	4.68883e-21	0.724301	-1.45313
49954279	chr22:49954279:G:C	2.51126e-22	-2.27281	-1.383
49954349	chr22:49954349:T:C	2.80292e-22	-2.24405	-1.30189
49954480	chr22:49954480:T:C	5.77323e-21	-4.97395e-10	-0.520784
49954482	chr22:49954482:G:A	4.01515e-21	-4.97395e-10	-0.88394
49954705	chr22:49954705:G:A	1.60534e-21	-0.355561	-1.44512
49955001	chr22:49955001:G:A	3.79125e-21	-4.97395e-10	-0.941321
49955041	chr22:49955041:C:T	3.8616e-21	-4.97395e-10	-0.922935
49955204	chr22:49955204:C:A	8.57293e-21	-4.97395e-10	-0.125407
49955322	chr22:49955322:A:G	1.39272e-21	-2.28785	0.34509
49955330	chr22:49955330:G:A	2.31268e-21	-4.97395e-10	-1.43561
49955381	chr22:49955381:G:A	2.25446e-21	-0.0180692	-1.44304
49955529	chr22:49955529:C:G	3.13665e-21	-4.97395e-10	-1.13086
49955805	chr22:49955805:G:A	1.093e-19	3.74007	-1.31999
49955953	chr22:49955953:T:C	1.22317e-20	1.5739	-1.34389
49956015	chr22:49956015:C:T	3.32962e-21	-4.97395e-10	-1.07116
49956123	chr22:49956123:C:T	1.18236e-21	-2.1065	-4.33526e-10
49956360	chr22:49956360:A:G	2.47856e-22	-2.27428	-1.39464
49956551	chr22:49956551:G:A	2.3077e-21	-4.97395e-10	-1.43776
49956619	chr22:49956619:A:G	5.98673e-21	-4.97395e-10	-0.48447
49956835	chr22:49956835:G:A	2.52362e-21	-4.97395e-10	-1.34832
49956942	chr22:49956942:G:GGA	2.86899e-21	-4.97395e-10	-1.22005
49957049	chr22:49957049:T:C	3.57477e-22	-2.08854	-1.21417
49957323	chr22:49957323:G:A	1.20768e-21	-1.40356	-0.681757
49957533	chr22:49957533:C:T	2.34883e-21	-4.97395e-10	-1.4201
49957545	chr22:49957545:G:A	2.27699e-21	-4.97395e-10	-1.45116
49957765	chr22:49957765:C:T	2.15174e-20	1.28592	-0.49108
49957854	chr22:49957854:TCCCGCA:T	6.53388e-21	-0.397015	-4.33526e-10
49958189	chr22:49958189:G:A	2.28824e-22	-2.29523	-1.45359
49958458	chr22:49958458:T:C	3.60432e-21	-4.97395e-10	-0.991883
49958975	chr22:49958975:A:G	2.97103e-21	0.210363	-1.39547
49959241	chr22:49959241:G:A	1.28611e-20	-4.97395e-10	0.280194
49959362	chr22:49959362:C:T	1.06384e-20	-4.97395e-10	0.0904517
49959817	chr22:49959817:A:G	2.59811e-21	-4.97395e-10	-1.31923
49959819	chr22:49959819:G:C	2.44666e-21	-4.97395e-10	-1.37929
49960062	chr22:49960062:G:C	3.85552e-21	-4.97395e-10	-0.924511
49960105	chr22:49960105:C:T	4.3217e-21	-4.97395e-10	-0.810368
49960329	chr22:49960329:T:C	3.64658e-21	-4.97395e-10	-0.980225
49960363	chr22:49960363:G:A	3.71685e-21	0.4925	-1.45364
49960624	chr22:49960624:A:C	2.61287e-22	-2.23984	-1.37631
49960671	chr22:49960671:G:C	1.13942e-21	-2.1435	-4.33526e-10
49960910	chr22:49960910:G:T	1.17961e-15	11.7067	-4.33526e-10
49961135	chr22:49961135:C:G	8.07797e-20	-4.97395e-10	2.11771
49961979	chr22:49961979:G:A	2.48441e-22	-2.23671	-1.42986
49962038	chr22:49962038:C:T	3.32861e-21	-4.97395e-10	-1.07146
49962654	chr22:49962654:C:T	3.31377e-22	-2.13965	-1.23887
49962738	chr22:49962738:C:T	2.30978e-21	-4.97395e-10	-1.43686
49963657	chr22:49963657:C:T	2.55157e-21	-4.97395e-10	-1.33731
49964318	chr22:49964318:C:T	3.08375e-21	-4.97395e-10	-1.14787
49964549	chr22:49964549:G:A	2.25995e-21	-0.0132465	-1.44543
49964798	chr22:49964798:C:T	8.77287e-21	-4.97395e-10	-0.102352
49964838	chr22:49964838:C:T	2.32245e-21	-4.97395e-10	-1.43139
49964973	chr22:49964973:A:C	2.658e-21	-4.97395e-10	-1.29644
49964998	chr22:49964998:G:A	1.147e-21	-2.13687	-4.33526e-10
49965512	chr22:49965512:G:A	3.4897e-21	-4.97395e-10	-1.0242
49965519	chr22:49965519:G:T	5.85083e-21	0.927178	-1.43461
49965930	chr22:49965930:T:G	8.79904e-21	-0.0993736	-4.33526e-10
49966200	chr22:49966200:C:T	2.72109e-21	-4.97395e-10	-1.27298
49966254	chr22:49966254:C:T	2.94829e-22	-2.29497	-1.2004
49966572	chr22:49966572:CAG:C	2.37855e-20	0.570875	0.324184
49966644	chr22:49966644:T:G	2.95823e-21	-1.18943	-4.33526e-10
49966736	chr22:49966736:A:C	3.86341e-21	-4.97395e-10	-0.922465
49966815	chr22:49966815:T:A	8.04916e-21	1.19092	-1.37937
49966897	chr22:49966897:T:C	3.84515e-21	0.419937	-1.34714
49967092	chr22:49967092:T:G	7.99651e-21	1.13864	-1.33365
49967219	chr22:49967219:C:T	5.65505e-21	-0.541468	-4.33526e-10
49967229	chr22:49967229:G:A	5.41495e-21	-0.584852	-4.33526e-10
49967246	chr22:49967246:A:G	2.65245e-21	-4.97395e-10	-1.29853
49967386	chr22:49967386:C:A	3.67267e-21	-4.97395e-10	-0.973097
49967415	chr22:49967415:T:C	5.96834e-21	0.897565	-1.38511
49967505	chr22:49967505:A:G	2.6956e-21	0.0395726	-1.32197
49967712	chr22:49967712:G:A	3.37276e-21	-4.97395e-10	-1.05829
49967828	chr22:49967828:G:A	9.8986e-21	1.17112	-1.15274
49968202	chr22:49968202:A:C	5.78351e-21	-0.519005	-4.33526e-10
49968476	chr22:49968476:A:G	5.44622e-21	-0.579095	-4.33526e-10
49968481	chr22:49968481:G:A	3.30132e-21	-4.97395e-10	-1.07969
49968682	chr22:49968682:A:G	5.35729e-21	-0.595557	-4.33526e-10
49968699	chr22:49968699:C:T	1.12933e-21	-2.15239	-4.33526e-10
49968762	chr22:49968762:C:T	2.4581e-21	-4.97395e-10	-1.37463
49968843	chr22:49968843:C:A	2.64796e-21	0.113091	-1.41332
49968893	chr22:49968893:G:A	1.12685e-20	-4.97395e-10	0.147991
49968975	chr22:49968975:G:A	3.30257e-21	-4.97395e-10	-1.07931
49969035	chr22:49969035:G:A	2.28843e-21	-4.97395e-10	-1.44615
49969121	chr22:49969121:A:G	5.27113e-21	-0.611772	-4.33526e-10
49969330	chr22:49969330:AGG:A	2.73975e-21	-4.97395e-10	-1.26615
49969331	chr22:49969331:G:T	2.27462e-21	-4.97395e-10	-1.4522
49969333	chr22:49969333:G:T	2.73928e-21	-4.97395e-10	-1.26632
49969461	chr22:49969461:T:C	1.73904e-21	-0.919585	-0.8011
49969523	chr22:49969523:T:G	5.7364e-21	-0.527185	-4.33526e-10
49969664	chr22:49969664:G:C	3.59433e-21	-4.97395e-10	-0.994659
49969723	chr22:49969723:G:A	1.45478e-20	-4.97395e-10	0.403422
49969848	chr22:49969848:T:A	3.44572e-21	-1.03688	-4.33526e-10
49969953	chr22:49969953:C:G	1.08761e-20	-4.97395e-10	0.112552
49970146	chr22:49970146:C:T	1.19836e-20	1.15038	-0.940856
49970168	chr22:49970168:C:T	3.59374e-21	-4.97395e-10	-0.994823
49970241	chr22:49970241:G:A	6.25287e-22	-2.04969	-0.693873
49970811	chr22:49970811:G:A	2.56699e-21	-4.97395e-10	-1.33128
49971318	chr22:49971318:G:C	5.95882e-22	-2.28945	-0.502273
49971535	chr22:49971535:C:T	3.1983e-21	-4.97395e-10	-1.1114
49971651	chr22:49971651:T:C	6.63028e-21	0.989987	-1.37236
49971992	chr22:49971992:G:C	3.31202e-21	-4.97395e-10	-1.07646
49972134	chr22:49972134:C:G	3.09492e-21	-4.97395e-10	-1.14425
49972200	chr22:49972200:T:G	2.36765e-21	-0.0853227	-1.3268
49972251	chr22:49972251:G:A	3.1902e-21	-4.97395e-10	-1.11393
49972750	chr22:49972750:A:C	2.28379e-21	-4.97395e-10	-1.44818
49972859	chr22:49972859:G:A	2.31931e-21	-4.97395e-10	-1.43275
49972882	chr22:49972882:GTA:G	1.10343e-21	-0.971812	-1.20378
49976183	chr22:49976183:G:A	2.58135e-22	-2.18379	-1.4445
49976554	chr22:49976554:C:T	2.67748e-22	-2.14227	-1.44945
49977103	chr22:49977103:T:C	3.1006e-21	-4.97395e-10	-1.14242
49977183	chr22:49977183:G:A	3.76035e-21	-4.97395e-10	-0.949504
49977376	chr22:49977376:G:A	4.82954e-21	-0.104319	-0.594946
49977415	chr22:49977415:T:C	3.16009e-21	-4.97395e-10	-1.12341
49977489	chr22:49977489:CA:C	2.26306e-21	-0.00504429	-1.45225
49977497	chr22:49977497:T:C	1.08824e-21	-2.18946	-4.33526e-10
49977776	chr22:49977776:C:A	4.22431e-21	0.585837	-1.419
49977809	chr22:49977809:G:A	2.99512e-21	-4.97395e-10	-1.17703
49977818	chr22:49977818:G:A	4.15944e-21	0.566156	-1.41479
49977881	chr22:49977881:T:C	3.00121e-21	-4.97395e-10	-1.175
49977938	chr22:49977938:G:T	4.44711e-21	-4.97395e-10	-0.781763
49978289	chr22:49978289:C:T	4.05484e-21	0.393955	-1.26806
49978342	chr22:49978342:C:T	2.377e-21	-4.97395e-10	-1.40818
49978381	chr22:49978381:G:A	1.09305e-20	-4.97395e-10	0.117538
49978425	chr22:49978425:CATT:C	7.41535e-21	1.1653	-1.43576
49978761	chr22:49978761:A:T	2.87648e-21	-4.97395e-10	-1.21745
49978829	chr22:49978829:A:G	4.18991e-21	0.563342	-1.40468
49978850	chr22:49978850:A:G	3.2592e-21	-4.97395e-10	-1.09254
49978982	chr22:49978982:T:C	2.73537e-21	-4.97395e-10	-1.26775
49979054	chr22:49979054:C:T	2.98675e-22	-2.06915	-1.41327
49979239	chr22:49979239:A:G	7.54129e-22	-1.39201	-1.1642
49979256	chr22:49979256:C:T	7.22353e-21	1.14251	-1.43918
49979677	chr22:49979677:A:G	2.71488e-21	-4.97395e-10	-1.27527
49979799	chr22:49979799:A:G	2.71925e-21	-4.97395e-10	-1.27366
49979813	chr22:49979813:T:C	1.13261e-21	-2.14949	-4.33526e-10
49979889	chr22:49979889:AT:A	2.75298e-21	-4.97395e-10	-1.26133
49980138	chr22:49980138:T:C	2.91793e-21	-4.97395e-10	-1.20314
49980223	chr22:49980223:A:G	4.37005e-21	-4.97395e-10	-0.799242
49980444	chr22:49980444:A:C	2.39628e-20	-4.97395e-10	0.902486
49980496	chr22:49980496:T:C	2.67916e-21	-4.97395e-10	-1.28851
49980497	chr22:49980497:G:C	2.68064e-21	-4.97395e-10	-1.28796
49980548	chr22:49980548:A:G	3.12297e-21	-4.97395e-10	-1.13523
49980761	chr22:49980761:T:C	2.69674e-21	-4.97395e-10	-1.28197
49980768	chr22:49980768:C:T	8.61528e-21	-0.120478	-4.33526e-10
49980837	chr22:49980837:C:T	2.38798e-22	-2.27165	-1.4345
49980893	chr22:49980893:T:C	2.29071e-21	-4.97395e-10	-1.44515
49981238	chr22:49981238:T:A	2.71475e-21	-4.97395e-10	-1.27532
49981310	chr22:49981310:C:T	2.60873e-21	-4.97395e-10	-1.31515
49981328	chr22:49981328:T:C	2.94658e-20	-4.97395e-10	1.10922
49981434	chr22:49981434:C:T	3.51034e-21	-4.97395e-10	-1.0183
49981488	chr22:49981488:G:A	3.26669e-21	-4.97395e-10	-1.09024
49981557	chr22:49981557:G:A	3.66669e-21	-4.97395e-10	-0.974726
49981565	chr22:49981565:G:A	2.90704e-20	-4.97395e-10	1.0957
49981608	chr22:49981608:A:C	3.01218e-21	-1.88928	0.717932
49981609	chr22:49981609:A:C	1.23352e-20	1.69168	-1.45324
49981611	chr22:49981611:A:C	1.83085e-20	-4.97395e-10	0.63335
49981612	chr22:49981612:A:C	2.79359e-22	-2.15865	-1.39062
49981886	chr22:49981886:T:C	3.84076e-21	-4.97395e-10	-0.928346
49981888	chr22:49981888:G:C	3.69445e-21	-4.97395e-10	-0.967185
49981915	chr22:49981915:A:G	2.4835e-22	-2.2702	-1.39673
49981997	chr22:49981997:A:G	3.15182e-21	-4.97395e-10	-1.12604
49982014	chr22:49982014:A:G	3.67446e-21	-4.97395e-10	-0.972611
49982150	chr22:49982150:T:A	3.84107e-21	-4.97395e-10	-0.928265
49982453	chr22:49982453:G:A	3.76944e-21	-4.97395e-10	-0.947089
49982459	chr22:49982459:T:C	3.75817e-21	-4.97395e-10	-0.950085
49982486	chr22:49982486:C:T	3.72587e-21	-4.97395e-10	-0.958715
49982532	chr22:49982532:T:C	3.86074e-21	-4.97395e-10	-0.923157
49982541	chr22:49982541:A:G	3.90477e-21	-4.97395e-10	-0.911818
49982607	chr22:49982607:C:T	5.06553e-21	-4.97395e-10	-0.651557
49982630	chr22:49982630:C:T	5.99212e-21	-4.97395e-10	-0.483571
49982673	chr22:49982673:T:G	3.86745e-21	-4.97395e-10	-0.92142
49983594	chr22:49983594:T:C	2.47923e-21	-4.97395e-10	-1.36607
49983597	chr22:49983597:C:A	3.23222e-21	-4.97395e-10	-1.10085
49983616	chr22:49983616:A:G	3.76551e-17	9.11993	-0.857727
49983779	chr22:49983779:C:T	2.88886e-21	-4.97395e-10	-1.21315
49983919	chr22:49983919:G:A	3.71536e-22	-2.14817	-1.11596
49983951	chr22:49983951:A:G	2.49758e-21	-4.97395e-10	-1.35869
49984820	chr22:49984820:C:T	4.91101e-21	-4.97395e-10	-0.682536
49984886	chr22:49984886:C:T	4.4383e-21	-4.97395e-10	-0.783745
49984908	chr22:49984908:G:C	5.47992e-21	-4.97395e-10	-0.572926
49984990	chr22:49984990:A:G	1.12278e-20	1.55332	-1.40894
49985025	chr22:49985025:C:T	5.46081e-21	-4.97395e-10	-0.576418
49985141	chr22:49985141:T:G	5.84339e-21	-4.97395e-10	-0.508705
49985150	chr22:49985150:C:T	5.85665e-21	-4.97395e-10	-0.506438
49985224	chr22:49985224:AAGAAAAAGAAGAGAAAG:A	3.94772e-21	-4.97395e-10	-0.900878
49985621	chr22:49985621:A:G	3.10365e-21	-4.97395e-10	-1.14144
49985971	chr22:49985971:C:T	4.30871e-22	-2.29072	-0.825245
49986255	chr22:49986255:A:G	5.4653e-21	-4.97395e-10	-0.575596
49986464	chr22:49986464:T:C	2.49764e-22	-2.28772	-1.37353
49986492	chr22:49986492:A:G	9.98678e-22	-2.27534	-4.33526e-10
49986496	chr22:49986496:T:C	2.60821e-21	-4.97395e-10	-1.31535
49987069	chr22:49987069:T:A	5.46855e-21	-4.97395e-10	-0.575003
49987229	chr22:49987229:T:A	2.55224e-21	-4.97395e-10	-1.33704
49987293	chr22:49987293:A:T	5.09161e-21	-4.97395e-10	-0.646421
49987345	chr22:49987345:C:A	5.6062e-21	-4.97395e-10	-0.550142
49987350	chr22:49987350:C:T	4.37538e-22	-2.28374	-0.816868
49987672	chr22:49987672:G:C	1.16682e-20	-4.97395e-10	0.182849
49987773	chr22:49987773:G:A	4.905e-21	-4.97395e-10	-0.683761
49987845	chr22:49987845:T:C	5.68409e-21	-4.97395e-10	-0.536344
49987854	chr22:49987854:C:T	6.02565e-21	-4.97395e-10	-0.47799
49988238	chr22:49988238:C:T	5.47986e-21	-4.97395e-10	-0.572937
49988247	chr22:49988247:G:A	5.47569e-21	-4.97395e-10	-0.573698
49988283	chr22:49988283:T:C	7.17888e-21	-4.97395e-10	-0.302872
49988330	chr22:49988330:A:G	5.67711e-21	-4.97395e-10	-0.537573
49988386	chr22:49988386:A:C	2.44987e-21	-4.97395e-10	-1.37798
49988462	chr22:49988462:C:T	2.59149e-21	-4.97395e-10	-1.32178
49989128	chr22:49989128:G:A	3.20911e-21	-4.97395e-10	-1.10802
49989410	chr22:49989410:A:G	3.39602e-21	-4.97395e-10	-1.05141
49989749	chr22:49989749:A:T	5.57006e-21	-4.97395e-10	-0.55661
49989953	chr22:49989953:C:T	4.3948e-22	-2.28787	-0.808307
49989954	chr22:49989954:G:A	5.53512e-21	-4.97395e-10	-0.562903
49989957	chr22:49989957:C:T	2.27152e-21	-4.97395e-10	-1.45357
49990152	chr22:49990152:C:T	5.55523e-21	-4.97395e-10	-0.559276
49990227	chr22:49990227:A:C	3.78241e-22	-2.2774	-0.968843
49990264	chr22:49990264:A:G	5.64504e-21	-4.97395e-10	-0.543238
49990355	chr22:49990355:C:T	2.64994e-21	-4.97395e-10	-1.29948
49990461	chr22:49990461:A:G	5.66904e-21	-4.97395e-10	-0.538997
49990517	chr22:49990517:G:A	6.52867e-21	-4.97395e-10	-0.397814
49990665	chr22:49990665:G:C	9.84144e-22	-2.29	-4.33526e-10
49990667	chr22:49990667:G:C	1.07622e-21	-2.20056	-4.33526e-10
49990669	chr22:49990669:G:C	2.60401e-20	0.985623	-4.33526e-10
49990671	chr22:49990671:G:C	2.62993e-21	-1.30706	-4.33526e-10
49990679	chr22:49990679:G:C	2.2736e-21	-4.97395e-10	-1.45265
49990683	chr22:49990683:G:C	2.29275e-21	-4.97395e-10	-1.44426
49990685	chr22:49990685:G:C	2.27606e-21	-4.97395e-10	-1.45157
49990742	chr22:49990742:A:G	5.71533e-21	-4.97395e-10	-0.530863
49990822	chr22:49990822:A:G	5.52265e-21	-4.97395e-10	-0.565158
49991172	chr22:49991172:G:T	5.57903e-21	-4.97395e-10	-0.555001
49991291	chr22:49991291:G:A	1.43383e-20	-4.97395e-10	0.388919
49991334	chr22:49991334:A:G	5.35732e-21	-4.97395e-10	-0.595552
49991466	chr22:49991466:C:G	5.39577e-21	-4.97395e-10	-0.588401
49991682	chr22:49991682:T:G	3.4684e-21	-4.97395e-10	-1.03032
49991898	chr22:49991898:G:T	5.29211e-21	-4.97395e-10	-0.607799
49991982	chr22:49991982:G:C	2.31671e-21	-4.97395e-10	-1.43387
49992026	chr22:49992026:C:T	5.36688e-21	-4.97395e-10	-0.593769
49992219	chr22:49992219:A:T	5.42681e-21	-4.97395e-10	-0.582665
49992290	chr22:49992290:C:A	3.95998e-20	-4.97395e-10	1.40481
49992397	chr22:49992397:T:C	2.60096e-21	-4.97395e-10	-1.31814
49992517	chr22:49992517:C:T	5.63462e-21	-4.97395e-10	-0.545087
49992636	chr22:49992636:A:G	5.52214e-21	-4.97395e-10	-0.56525
49992676	chr22:49992676:G:A	1.45306e-20	-4.97395e-10	0.402238
49992741	chr22:49992741:C:G	5.54551e-21	-4.97395e-10	-0.561027
49992985	chr22:49992985:C:T	4.34771e-22	-2.29876	-0.808188
49993515	chr22:49993515:C:T	1.37935e-21	-1.9524	-4.33526e-10
49994347	chr22:49994347:C:T	1.90485e-20	-4.97395e-10	0.672974
49994591	chr22:49994591:A:G	2.84522e-22	-2.14467	-1.38629
49994706	chr22:49994706:G:A	4.7929e-21	-4.97395e-10	-0.70688
49995031	chr22:49995031:G:A	2.62332e-21	-4.97395e-10	-1.30958
49997051	chr22:49997051:A:G	2.46927e-22	-2.22485	-1.44783
49997571	chr22:49997571:G:C	9.91992e-22	-2.28206	-4.33526e-10
49997783	chr22:49997783:G:T	2.86721e-21	-4.97395e-10	-1.22068
49998875	chr22:49998875:GTGTC:G	2.30151e-21	-4.97395e-10	-1.44045
49999232	chr22:49999232:A:G	1.05204e-21	-2.22329	-4.33526e-10
49999679	chr22:49999679:GGAGGTGGGTGGGGCCTAGGCCTGGCCGGGGGCGGGGCGC:G	1.07502e-21	-2.20168	-4.33526e-10
49999757	chr22:49999757:C:T	1.47599e-21	-1.88469	-4.33526e-10
50000165	chr22:50000165:C:T	2.79172e-22	-2.18424	-1.36571
50000339	chr22:50000339:G:A	2.32319e-21	-4.97395e-10	-1.43107
50001001	chr22:50001001:A:G	2.68609e-22	-2.16599	-1.42253
50001288	chr22:50001288:G:A	2.31277e-21	-4.97395e-10	-1.43557
50001369	chr22:50001369:C:G	3.4215e-20	1.49341	-0.234765
50001452	chr22:50001452:T:C	5.53752e-22	-2.24618	-0.618873
50001507	chr22:50001507:C:A	1.08089e-20	1.55772	-1.45137
50001706	chr22:50001706:G:A	2.38918e-21	-4.97395e-10	-1.40307
50001867	chr22:50001867:T:C	3.25468e-22	-2.14921	-1.24729
50002236	chr22:50002236:C:T	2.28455e-21	-4.97395e-10	-1.44785
50002452	chr22:50002452:C:T	2.30885e-21	-4.97395e-10	-1.43727
50002738	chr22:50002738:G:A	5.86173e-21	0.941019	-1.44659
50002869	chr22:50002869:G:C	5.02427e-20	1.41189	0.230964
50002921	chr22:50002921:G:A	1.20068e-21	-2.09113	-4.33526e-10
50003092	chr22:50003092:C:T	4.96888e-21	0.598062	-1.26888
50003121	chr22:50003121:C:T	2.56879e-21	-4.97395e-10	-1.33058
50003197	chr22:50003197:C:T	2.35931e-21	-4.97395e-10	-1.41565
50003244	chr22:50003244:G:A	4.84702e-20	1.32181	0.285127
50003556	chr22:50003556:A:C	3.17253e-22	-2.12435	-1.29772
50004199	chr22:50004199:C:T	6.90945e-21	1.04721	-1.38833
50004245	chr22:50004245:A:G	2.29429e-21	-4.97395e-10	-1.44359
50004724	chr22:50004724:G:A	2.77445e-21	0.0722389	-1.3258
50005062	chr22:50005062:C:T	9.76518e-22	-2.29778	-4.33526e-10
50005637	chr22:50005637:G:A	3.37878e-22	-2.27142	-1.08766
50005970	chr22:50005970:C:T	1.19962e-20	0.210575	-4.33526e-10
50006055	chr22:50006055:A:G	5.42583e-22	-2.24211	-0.643324
50006259	chr22:50006259:C:A	2.76267e-21	-4.97395e-10	-1.25782
50006356	chr22:50006356:A:G	1.71507e-20	-4.97395e-10	0.568024
50006822	chr22:50006822:G:A	1.26471e-20	-4.97395e-10	0.263408
50006930	chr22:50006930:G:A	2.80589e-21	-1.24229	-4.33526e-10
50007172	chr22:50007172:T:C	3.32726e-22	-2.25186	-1.1226
50007493	chr22:50007493:C:T	3.52726e-22	-2.28732	-1.02876
50008214	chr22:50008214:A:G	1.00373e-21	-2.23246	-0.0378308
50008559	chr22:50008559:C:T	2.62149e-22	-2.22503	-1.38782
50008923	chr22:50008923:C:T	1.11525e-20	1.49636	-1.35871
50008925	chr22:50008925:T:C	4.18717e-21	0.476382	-1.31837
50008955	chr22:50008955:G:A	3.17829e-21	-0.279901	-0.837773
50009349	chr22:50009349:G:T	3.4116e-21	-1.04683	-4.33526e-10
50009443	chr22:50009443:C:T	2.31943e-21	-4.97395e-10	-1.43269
50010120	chr22:50010120:A:G	5.90943e-20	1.6365	0.168623
50010433	chr22:50010433:T:C	5.15015e-22	-2.00313	-0.934442
50011102	chr22:50011102:A:G	1.00333e-21	-1.54584	-0.724849
50011333	chr22:50011333:A:C	8.80215e-22	-2.09198	-0.309621
50011704	chr22:50011704:G:C	3.54707e-22	-2.1688	-1.14168
50012026	chr22:50012026:T:C	6.69722e-22	-1.67267	-1.00224
50012062	chr22:50012062:C:T	3.49042e-21	-2.19932	1.17533
50012079	chr22:50012079:CTGAG:C	3.55527e-21	-2.19685	1.19126
50012114	chr22:50012114:C:T	3.44809e-21	-2.20857	1.17237
50012358	chr22:50012358:C:T	1.63623e-21	-0.890134	-0.891488
50013228	chr22:50013228:C:A	2.27437e-21	-4.97395e-10	-1.45231
50013342	chr22:50013342:C:T	3.22011e-22	-2.2053	-1.20189
50013522	chr22:50013522:A:G	2.29801e-21	-2.29043	0.84846
50013778	chr22:50013778:A:G	9.5119e-22	-2.292	-0.0320538
50014607	chr22:50014607:T:C	2.48561e-22	-2.27041	-1.39567
50014641	chr22:50014641:G:A	2.36443e-21	-4.97395e-10	-1.41348
50016048	chr22:50016048:T:C	6.14784e-20	-4.97395e-10	1.84467
50016396	chr22:50016396:A:G	4.08432e-22	-2.00141	-1.16804
50016430	chr22:50016430:A:T	4.93969e-21	-4.97395e-10	-0.676714
50016620	chr22:50016620:C:T	1.93372e-20	2.10345	-1.41543
50016637	chr22:50016637:A:G	1.03467e-20	0.0626544	-4.33526e-10
50016931	chr22:50016931:G:A	1.4108e-20	-4.97395e-10	0.372725
50016961	chr22:50016961:A:G	2.84409e-21	-4.97395e-10	-1.22877
50017092	chr22:50017092:A:G	1.16858e-21	-0.834002	-1.28422
50017166	chr22:50017166:G:T	9.20065e-22	-1.04535	-1.31198
50017550	chr22:50017550:C:T	2.92911e-20	-4.97395e-10	1.10327
50017714	chr22:50017714:G:A	2.35242e-21	-4.97395e-10	-1.41857
50017860	chr22:50017860:G:A	2.62485e-20	-4.97395e-10	0.993594
50017883	chr22:50017883:G:A	1.0516e-21	-2.2237	-4.33526e-10
50018008	chr22:50018008:G:C	2.72656e-21	-4.97395e-10	-1.27097
50018362	chr22:50018362:G:A	6.61782e-21	-1.32621	0.941963
50018405	chr22:50018405:TCAAA:T	1.05306e-21	-2.22231	-4.33526e-10
50018612	chr22:50018612:C:T	2.57189e-22	-2.29836	-1.3336
50018833	chr22:50018833:C:T	3.41148e-21	-1.04687	-4.33526e-10
50018928	chr22:50018928:G:A	3.0441e-21	-4.97395e-10	-1.16081
50019255	chr22:50019255:G:A	5.91222e-21	-0.496994	-4.33526e-10
50019333	chr22:50019333:A:G	1.72721e-20	-0.308389	0.883465
50019570	chr22:50019570:T:TCAAG	1.64686e-21	-0.344218	-1.43093
50019680	chr22:50019680:G:A	1.04485e-21	-2.23014	-4.33526e-10
50019854	chr22:50019854:C:T	4.12497e-21	-4.97395e-10	-0.856958
50020084	chr22:50020084:T:C	6.05208e-21	-0.473615	-4.33526e-10
50022980	chr22:50022980:TGTCCATGTACAAAATCAGGGCATGTCCCACATTTTAGCAACAAACCAGAACCAAGAGGTGAATTTACCAACACGTCAGGAC:T	2.87081e-21	-4.97395e-10	-1.21942
50023039	chr22:50023039:T:C	2.58725e-21	-4.97395e-10	-1.32342
50023048	chr22:50023048:C:T	5.53597e-21	0.774661	-1.33741
50023178	chr22:50023178:T:C	4.36247e-22	-1.69126	-1.4123
50023679	chr22:50023679:G:A	2.57455e-21	-4.97395e-10	-1.32834
50023877	chr22:50023877:G:A	5.90975e-21	-0.497413	-4.33526e-10
50024177	chr22:50024177:A:C	9.21053e-22	-0.910196	-1.44606
50024193	chr22:50024193:A:G	3.28433e-21	-4.97395e-10	-1.08485
50024197	chr22:50024197:C:T	7.66414e-22	-2.28735	-0.252695
50024232	chr22:50024232:A:G	1.88957e-21	-1.63767	-4.33526e-10
50024260	chr22:50024260:T:C	3.40487e-21	-4.97395e-10	-1.04881
50024303	chr22:50024303:T:C	3.54e-21	-0.364341	-0.64555
50024371	chr22:50024371:C:T	3.54186e-21	-0.367867	-0.641496
50024376	chr22:50024376:C:T	3.5319e-21	-0.453962	-0.558218
50024626	chr22:50024626:T:C	2.36667e-21	-0.489424	-0.92311
50024802	chr22:50024802:T:C	3.93956e-22	-2.21292	-0.992609
50025227	chr22:50025227:A:G	1.32119e-20	-4.97395e-10	0.307101
50025252	chr22:50025252:A:T	3.61364e-22	-2.20959	-1.0823
50025704	chr22:50025704:G:A	1.34266e-21	-0.531192	-1.44817
50025968	chr22:50025968:A:G	3.87836e-22	-2.14536	-1.07583
50026010	chr22:50026010:G:C	3.93513e-22	-2.14034	-1.06631
50026053	chr22:50026053:A:G	2.33131e-21	-4.97395e-10	-1.42758
50026067	chr22:50026067:G:A	3.00575e-22	-2.29773	-1.17834
50026498	chr22:50026498:C:T	3.696e-21	-4.97395e-10	-0.966765
50026895	chr22:50026895:C:T	1.63711e-19	2.82409	-4.33526e-10
50027284	chr22:50027284:A:G	9.85053e-22	-0.850544	-1.43853
50027326	chr22:50027326:G:A	1.04214e-21	-2.23274	-4.33526e-10
50027458	chr22:50027458:C:T	9.5509e-22	-0.886235	-1.43373
50027726	chr22:50027726:A:G	3.50994e-21	-4.97395e-10	-1.01842
50027880	chr22:50027880:G:A	3.15222e-21	-4.97395e-10	-1.12591
50027978	chr22:50027978:C:T	1.36643e-19	2.64335	-4.33526e-10
50028113	chr22:50028113:T:C	3.00949e-21	-0.396825	-0.77542
50028114	chr22:50028114:G:A	3.67671e-22	-2.22867	-1.04592
50028255	chr22:50028255:A:T	2.28121e-21	-4.97395e-10	-1.44931
50029549	chr22:50029549:A:G	2.94444e-22	-2.15777	-1.33891
50029610	chr22:50029610:G:A	1.02954e-20	1.50635	-1.44867
50029699	chr22:50029699:T:C	3.77911e-20	2.77467	-1.41661
50029791	chr22:50029791:C:T	7.37128e-19	4.32875	-4.33526e-10
50029952	chr22:50029952:C:G	7.35036e-21	-4.97395e-10	-0.279267
50030504	chr22:50030504:G:T	1.01361e-21	-1.96285	-0.297649
50031116	chr22:50031116:A:C	1.01594e-19	2.9023	-0.555326
50031251	chr22:50031251:C:T	3.29183e-20	2.07864	-0.858623
50031767	chr22:50031767:A:G	2.30002e-21	-4.97395e-10	-1.4411
50032087	chr22:50032087:C:T	4.39891e-21	-2.28493	1.49228
50032470	chr22:50032470:G:A	8.33654e-22	-1.68833	-0.76762
50032540	chr22:50032540:G:A	2.27724e-21	-4.97395e-10	-1.45105
50033013	chr22:50033013:T:G	6.85437e-22	-1.20612	-1.4456
50033033	chr22:50033033:G:A	1.56154e-21	-1.82834	-4.33526e-10
50033039	chr22:50033039:A:G	2.73242e-21	0.138263	-1.40709
50033191	chr22:50033191:AC:A	6.54883e-22	-1.2462	-1.45111
50033256	chr22:50033256:T:C	2.27794e-21	-4.97395e-10	-1.45075
50033613	chr22:50033613:T:G	7.96311e-22	-1.05106	-1.45072
50033701	chr22:50033701:C:T	6.24008e-21	0.982896	-1.42592
50033757	chr22:50033757:G:A	9.33887e-22	-1.22358	-1.11883
50033925	chr22:50033925:T:C	8.23694e-22	-1.35606	-1.11192
50034160	chr22:50034160:T:C	6.2916e-21	-4.97395e-10	-0.4348
50034283	chr22:50034283:C:T	1.67294e-21	-2.17345	0.414023
50034626	chr22:50034626:C:T	3.69147e-21	-0.153294	-0.814699
50035094	chr22:50035094:G:A	3.94235e-21	-4.97395e-10	-0.902239
50035189	chr22:50035189:A:G	5.0316e-21	0.766509	-1.42479
50035202	chr22:50035202:T:C	5.52036e-21	0.879838	-1.44541
50035207	chr22:50035207:G:T	5.04042e-21	0.769346	-1.42587
50035215	chr22:50035215:A:G	5.21388e-21	0.801103	-1.42379
50035290	chr22:50035290:A:G	5.27773e-21	0.826534	-1.43705
50035352	chr22:50035352:C:T	1.1309e-21	-0.78588	-1.36512
50035532	chr22:50035532:C:T	4.37886e-19	4.91281	-1.10486
50035559	chr22:50035559:C:T	6.32398e-21	-4.97395e-10	-0.429667
50036428	chr22:50036428:A:G	5.94938e-21	0.930838	-1.42157
50036514	chr22:50036514:G:A	3.69421e-21	-2.20383	1.23658
50036607	chr22:50036607:T:C	4.03536e-21	-4.97395e-10	-0.87892
50036832	chr22:50036832:G:A	2.27483e-21	-4.97395e-10	-1.45211
50037870	chr22:50037870:T:C	2.33331e-21	-4.97395e-10	-1.42673
50038256	chr22:50038256:CATTT:C	5.74357e-21	-4.97395e-10	-0.525935
50038716	chr22:50038716:G:A	2.23835e-21	-1.46828	-4.33526e-10
50039300	chr22:50039300:G:A	6.85687e-20	-4.97395e-10	1.95382
50039321	chr22:50039321:A:G	3.26376e-21	-4.97395e-10	-1.09114
50040184	chr22:50040184:GACGGACCTC:G	4.60006e-21	-4.97395e-10	-0.747947
50040399	chr22:50040399:T:C	3.6058e-19	4.45302	-0.839322
50040557	chr22:50040557:A:C	2.47456e-21	-4.97395e-10	-1.36795
50040615	chr22:50040615:T:A	4.8628e-21	0.372697	-1.0651
50041086	chr22:50041086:G:A	4.79363e-21	-4.97395e-10	-0.706728
50041251	chr22:50041251:A:G	3.05085e-21	-1.1586	-4.33526e-10
50041427	chr22:50041427:A:C	4.214e-21	0.121629	-0.957234
50041573	chr22:50041573:T:C	2.33148e-21	-4.97395e-10	-1.42751
50041644	chr22:50041644:G:A	2.27267e-21	-4.97395e-10	-1.45306
50041679	chr22:50041679:C:T	2.97455e-19	4.28667	-0.865427
50042148	chr22:50042148:C:T	3.85941e-21	0.446023	-1.36953
50042241	chr22:50042241:C:T	1.21966e-21	-2.07544	-4.33526e-10
50042486	chr22:50042486:T:A	6.58137e-22	-1.3109	-1.38146
50043822	chr22:50043822:G:A	1.75228e-19	4.17831	-1.28624
50043936	chr22:50043936:G:A	5.31562e-21	-4.97395e-10	-0.603367
50044449	chr22:50044449:A:G	3.92699e-21	0.256737	-1.16288
50044531	chr22:50044531:C:T	1.47296e-21	-1.88674	-4.33526e-10
50044688	chr22:50044688:A:G	1.14641e-18	4.72814	0.0422326
50044694	chr22:50044694:C:T	2.27871e-21	-4.97395e-10	-1.4504
50045421	chr22:50045421:T:C	3.08773e-20	2.54014	-1.38414
50045460	chr22:50045460:A:G	8.55254e-21	0.212818	-0.340606
50045554	chr22:50045554:C:T	2.2727e-21	-4.97395e-10	-1.45305
50045900	chr22:50045900:C:T	5.41029e-21	-4.97395e-10	-0.585713
50045976	chr22:50045976:G:A	5.91387e-21	-4.97395e-10	-0.496715
50046145	chr22:50046145:C:T	4.71085e-21	0.33669	-1.06084
50046394	chr22:50046394:G:A	8.38359e-21	-4.97395e-10	-0.147739
50046464	chr22:50046464:T:C	5.6852e-22	-1.42359	-1.41514
50046597	chr22:50046597:A:C	1.67369e-20	0.19649	0.347112
50046717	chr22:50046717:C:T	1.07613e-16	9.31228	-4.33526e-10
50046831	chr22:50046831:G:C	2.84687e-21	-4.97395e-10	-1.2278
50046912	chr22:50046912:T:C	5.50286e-21	0.327106	-0.895854
50047272	chr22:50047272:G:C	7.54556e-21	-4.97395e-10	-0.253056
50047289	chr22:50047289:A:C	2.37503e-21	-4.97395e-10	-1.40901
50047364	chr22:50047364:T:C	3.29065e-21	-1.5024	0.419469
50047397	chr22:50047397:C:T	3.00893e-21	-4.97395e-10	-1.17243
50047415	chr22:50047415:G:A	1.68008e-20	-4.97395e-10	0.547411
50047553	chr22:50047553:G:C	2.22073e-21	-0.202727	-1.27345
50048139	chr22:50048139:TG:T	4.12267e-21	-4.97395e-10	-0.857515
50048163	chr22:50048163:T:C	2.24853e-21	-1.46374	-4.33526e-10
50048260	chr22:50048260:G:C	1.55495e-21	-1.9003	0.0677304
50048369	chr22:50048369:T:C	2.32312e-21	-4.97395e-10	-1.43111
50048382	chr22:50048382:A:T	3.72999e-21	-4.97395e-10	-0.957611
50049138	chr22:50049138:T:C	2.36227e-21	-1.37601	-0.0383803
50049724	chr22:50049724:T:C	4.25e-22	-2.2107	-0.918978
50049756	chr22:50049756:G:A	1.09504e-20	-4.97395e-10	0.119358
50049791	chr22:50049791:C:T	6.82619e-21	-4.97395e-10	-0.35325
50050098	chr22:50050098:C:T	3.34632e-21	-4.97395e-10	-1.06615
50050972	chr22:50050972:G:A	1.06467e-21	-2.21135	-4.33526e-10
50051146	chr22:50051146:G:A	3.94218e-21	-4.97395e-10	-0.902283
50051358	chr22:50051358:A:T	2.34897e-21	-4.97395e-10	-1.42004
50051516	chr22:50051516:T:G	2.92558e-21	-1.0058	-0.194727
50051614	chr22:50051614:T:A	3.64071e-21	-4.97395e-10	-0.981838
50052418	chr22:50052418:G:A	2.78363e-21	-4.97395e-10	-1.25026
50052434	chr22:50052434:C:T	2.57287e-20	1.42462	-0.451025
50052442	chr22:50052442:G:A	2.47603e-21	-4.97395e-10	-1.36736
50052506	chr22:50052506:T:C	4.09992e-22	-2.12415	-1.04149
50052721	chr22:50052721:A:G	4.88225e-22	-1.78032	-1.21067
50053012	chr22:50053012:A:G	3.6262e-20	-0.834373	2.15113
50053084	chr22:50053084:T:C	1.67506e-20	-4.97395e-10	0.544415
50053284	chr22:50053284:G:A	7.43115e-22	-1.77805	-0.792875
50053505	chr22:50053505:G:A	2.42962e-21	-4.97395e-10	-1.38628
50053806	chr22:50053806:G:A	6.65777e-19	4.71216	-0.485226
50053881	chr22:50053881:C:T	2.72025e-20	-4.97395e-10	1.02929
50054116	chr22:50054116:G:A	3.03113e-21	-4.97395e-10	-1.16508
50054523	chr22:50054523:A:G	2.0136e-21	-0.12507	-1.44902
50054526	chr22:50054526:T:TGGAG	2.27207e-21	-4.97395e-10	-1.45332
50054541	chr22:50054541:C:T	1.66127e-21	-0.315785	-1.45065
50054633	chr22:50054633:T:C	2.05409e-21	-0.203212	-1.35097
50054645	chr22:50054645:C:A	2.91642e-21	-4.97395e-10	-1.20366
50054684	chr22:50054684:GAC:G	3.02862e-21	-4.97395e-10	-1.16591
50054808	chr22:50054808:A:G	3.02862e-21	-4.97395e-10	-1.16591
50054998	chr22:50054998:T:G	2.77127e-21	-4.97395e-10	-1.25471
50055209	chr22:50055209:C:G	1.22746e-21	-2.06907	-4.33526e-10
50055616	chr22:50055616:T:C	9.76903e-22	-2.29738	-4.33526e-10
50056254	chr22:50056254:C:T	1.10997e-18	-4.97395e-10	4.73808
50056659	chr22:50056659:C:T	7.9671e-21	-4.97395e-10	-0.198696
50058481	chr22:50058481:G:A	2.34589e-20	-1.9749	2.85614
50058536	chr22:50058536:G:A	7.21785e-21	-4.97395e-10	-0.297459
50058552	chr22:50058552:G:A	2.35526e-21	-4.97395e-10	-1.41737
50059174	chr22:50059174:C:T	2.43167e-22	-2.25173	-1.43629
50059216	chr22:50059216:T:A	8.40795e-22	-2.27393	-0.173499
50059265	chr22:50059265:A:G	7.79972e-21	-2.22811	2.00818
50059747	chr22:50059747:C:T	3.86458e-19	-1.4663	5.1493
50059819	chr22:50059819:C:A	3.11387e-15	13.9481	-1.27076
50059894	chr22:50059894:A:C	3.80955e-21	-4.97395e-10	-0.936506
50060214	chr22:50060214:A:AT	9.7576e-22	-2.29856	-4.33526e-10
50060249	chr22:50060249:C:T	9.7553e-22	-2.29879	-4.33526e-10
50060262	chr22:50060262:T:C	1.66069e-20	-4.97395e-10	0.535803
50060440	chr22:50060440:G:A	9.80661e-22	-2.27147	-0.0220751
50060456	chr22:50060456:G:A	3.5198e-20	2.73565	-1.44868
50061069	chr22:50061069:C:G	2.46247e-21	-4.97395e-10	-1.37285
50061528	chr22:50061528:G:A	1.18384e-21	-2.10525	-4.33526e-10
50061535	chr22:50061535:T:C	1.74136e-21	-0.269498	-1.44985
50061538	chr22:50061538:T:C	1.3239e-20	-1.29018	1.59933
50061834	chr22:50061834:T:C	2.88785e-21	0.23255	-1.44606
50062046	chr22:50062046:G:A	7.74543e-21	-4.97395e-10	-0.226913
50062630	chr22:50062630:A:G	2.67756e-21	-1.32481	0.0357032
50062708	chr22:50062708:A:G	2.44493e-21	0.0580478	-1.43805
50062791	chr22:50062791:C:T	3.315e-21	-4.97395e-10	-1.07556
50062805	chr22:50062805:G:T	2.30294e-21	-4.97395e-10	-1.43983
50063056	chr22:50063056:G:A	2.75675e-21	0.180099	-1.44006
50063115	chr22:50063115:A:G	2.78713e-21	0.19549	-1.4445
50063256	chr22:50063256:T:C	5.81258e-21	-1.10998	0.595992
50063405	chr22:50063405:G:A	3.08514e-21	0.296668	-1.44409
50063458	chr22:50063458:C:G	2.71518e-21	0.177218	-1.45238
50063511	chr22:50063511:T:G	9.75527e-22	-2.29879	-4.33526e-10
50064097	chr22:50064097:A:G	3.24442e-21	0.352294	-1.44937
50064115	chr22:50064115:G:A	3.25323e-21	0.353367	-1.44773
50064161	chr22:50064161:A:T	4.49133e-20	-4.97395e-10	1.53072
50064207	chr22:50064207:G:A	3.44951e-21	0.411424	-1.44721
50064221	chr22:50064221:G:A	3.3454e-21	0.384397	-1.45083
50064337	chr22:50064337:C:T	7.3586e-22	-2.06122	-0.519517
50064383	chr22:50064383:T:C	2.10999e-20	-4.97395e-10	0.775253
50064457	chr22:50064457:C:T	3.72912e-22	-2.12634	-1.13409
50064459	chr22:50064459:T:C	2.73515e-20	1.87521	-0.840452
50064492	chr22:50064492:C:G	2.11384e-20	-4.97395e-10	0.777074
50064571	chr22:50064571:G:A	9.75569e-22	-2.29875	-4.33526e-10
50064622	chr22:50064622:G:A	4.4004e-20	-4.97395e-10	1.51026
50064632	chr22:50064632:GT:G	3.21253e-21	0.339416	-1.44637
50064883	chr22:50064883:CA:C	4.01945e-20	2.87003	-1.45032
50064930	chr22:50064930:A:G	3.0833e-21	0.303326	-1.45134
50065212	chr22:50065212:C:G	2.47473e-21	-4.97395e-10	-1.36788
50065215	chr22:50065215:G:A	1.34032e-20	-4.97395e-10	0.321478
50065411	chr22:50065411:C:T	3.27079e-21	0.354901	-1.44388
50065635	chr22:50065635:A:G	1.29099e-20	-1.15247	1.43646
50065650	chr22:50065650:C:T	3.44545e-21	0.411661	-1.44862
50065725	chr22:50065725:T:C	9.37922e-21	-4.97395e-10	-0.0355195
50065941	chr22:50065941:T:C	1.00719e-21	-2.26685	-4.33526e-10
50066058	chr22:50066058:T:C	3.56266e-21	0.432379	-1.43589
50066078	chr22:50066078:TC:T	3.68903e-21	0.463173	-1.43183
50066208	chr22:50066208:G:A	4.11982e-21	0.553421	-1.41163
50066224	chr22:50066224:C:T	2.38873e-21	-4.97395e-10	-1.40325
50066257	chr22:50066257:G:A	2.08383e-20	1.71417	-0.951391
50066274	chr22:50066274:G:A	3.09328e-21	-4.97395e-10	-1.14478
50066308	chr22:50066308:G:A	2.02976e-21	-0.133082	-1.43302
50066312	chr22:50066312:A:G	2.71143e-21	0.167803	-1.44434
50066352	chr22:50066352:A:G	2.87681e-21	0.220971	-1.4383
50066478	chr22:50066478:A:G	3.23822e-21	0.342049	-1.44104
50066524	chr22:50066524:T:G	2.35172e-21	-1.97022	0.551352
50066704	chr22:50066704:C:G	4.13475e-20	2.89498	-1.44698
50066860	chr22:50066860:T:TA	1.0993e-20	-1.1669	1.29015
50066906	chr22:50066906:GC:G	3.96974e-20	2.09837	-0.691096
50067078	chr22:50067078:G:A	1.87843e-20	-4.97395e-10	0.659004
50067207	chr22:50067207:G:A	2.38155e-21	-4.97395e-10	-1.40626
50068011	chr22:50068011:C:T	3.77265e-20	2.80997	-1.45362
50068234	chr22:50068234:G:A	3.44023e-21	0.415005	-1.45348
50068239	chr22:50068239:C:T	3.89055e-22	-1.84586	-1.37219
50068381	chr22:50068381:A:G	3.24328e-21	0.341979	-1.43941
50068590	chr22:50068590:G:A	2.28768e-21	0.00118337	-1.44766
50068665	chr22:50068665:T:C	2.96129e-21	0.145964	-1.33436
50068872	chr22:50068872:G:A	1.82209e-20	-4.97395e-10	0.628556
50068918	chr22:50068918:T:G	2.72637e-21	0.171614	-1.44266
50068978	chr22:50068978:C:T	2.98616e-21	0.259393	-1.43942
50069098	chr22:50069098:A:C	3.2792e-21	0.361455	-1.44787
50069357	chr22:50069357:C:T	3.08963e-21	0.301662	-1.44763
50069607	chr22:50069607:C:T	9.31143e-20	-4.97395e-10	2.25981
50069710	chr22:50069710:C:T	2.84001e-21	0.215399	-1.44561
50069776	chr22:50069776:G:A	5.83644e-21	-4.97395e-10	-0.509895
50069902	chr22:50069902:T:C	2.91232e-21	0.237763	-1.44283
50069920	chr22:50069920:G:A	2.9418e-21	0.246109	-1.4411
50070139	chr22:50070139:T:A	2.79889e-20	-4.97395e-10	1.05779
50070243	chr22:50070243:A:T	3.72045e-19	2.84783	0.797172
50070273	chr22:50070273:A:C	2.82575e-21	0.216718	-1.45196
50070292	chr22:50070292:G:A	1.37877e-19	2.55284	0.0994993
50070321	chr22:50070321:G:A	2.54948e-21	-4.97395e-10	-1.33813
50070352	chr22:50070352:A:G	1.96646e-21	-0.153103	-1.44468
50070466	chr22:50070466:A:G	3.0424e-21	0.277093	-1.43846
50070661	chr22:50070661:G:C	1.50605e-19	-4.97395e-10	2.74064
50070767	chr22:50070767:G:A	1.90317e-20	1.49565	-0.823566
50071246	chr22:50071246:T:C	1.65322e-21	-1.8811	0.109805
50071323	chr22:50071323:C:T	2.32171e-21	-4.97395e-10	-1.43171
50071586	chr22:50071586:C:T	8.3407e-21	-1.57741	1.42454
50071590	chr22:50071590:T:C	5.35455e-22	-2.08303	-0.815624
50071829	chr22:50071829:T:C	6.10276e-22	-2.26957	-0.498292
50072104	chr22:50072104:A:T	2.52925e-21	-1.51674	0.170644
50072376	chr22:50072376:C:T	1.44164e-21	-1.90824	-4.33526e-10
50072420	chr22:50072420:T:C	1.08695e-20	-1.61407	1.72602
50072496	chr22:50072496:G:A	6.18061e-21	-2.28457	1.83197
50072799	chr22:50072799:T:C	3.81486e-21	-0.935112	-4.33526e-10
50072945	chr22:50072945:T:C	1.29124e-20	-1.1703	1.45447
50072973	chr22:50072973:A:C	1.74517e-21	-0.869433	-0.847732
50073275	chr22:50073275:A:G	2.31583e-21	-4.97395e-10	-1.43425
50073317	chr22:50073317:C:T	3.15534e-20	2.12684	-0.949176
50073378	chr22:50073378:C:T	1.07098e-21	-2.20545	-4.33526e-10
50073390	chr22:50073390:G:A	2.89882e-19	3.39546	-4.33526e-10
50073683	chr22:50073683:G:A	1.02764e-21	-2.24675	-4.33526e-10
50073906	chr22:50073906:A:G	2.73798e-21	-4.97395e-10	-1.2668
50074188	chr22:50074188:C:T	2.17399e-19	3.99979	-0.892071
50074796	chr22:50074796:TG:T	2.80136e-22	-2.14617	-1.40033
50074976	chr22:50074976:A:C	4.8284e-22	-1.6522	-1.34989
50075285	chr22:50075285:T:G	2.97454e-22	-2.29351	-1.193
50075355	chr22:50075355:G:A	1.02543e-20	-1.51939	1.57307
50075442	chr22:50075442:C:T	1.89715e-20	1.58808	-0.919163
50076032	chr22:50076032:T:C	1.22939e-20	-1.37716	1.61225
50076283	chr22:50076283:G:A	1.84263e-20	2.06397	-1.42421
50076470	chr22:50076470:A:G	1.40048e-21	-0.484983	-1.45221
50076577	chr22:50076577:G:A	3.41136e-21	-4.97395e-10	-1.04691
50076753	chr22:50076753:A:C	2.61199e-21	-4.97395e-10	-1.3139
50076807	chr22:50076807:T:C	2.30987e-21	-4.97395e-10	-1.43683
50076844	chr22:50076844:G:A	1.42038e-20	1.77517	-1.39567
50077030	chr22:50077030:G:A	1.3509e-21	-1.75286	-0.220384
50077208	chr22:50077208:G:A	5.4383e-19	-4.97395e-10	4.02462
50077337	chr22:50077337:C:T	1.0712e-20	-1.42953	1.52688
50077611	chr22:50077611:C:T	2.31191e-21	-4.97395e-10	-1.43594
50077766	chr22:50077766:T:C	2.87405e-22	-2.07061	-1.45027
50078226	chr22:50078226:G:A	3.52285e-21	-4.97395e-10	-1.01475
50078488	chr22:50078488:C:T	2.51618e-21	-4.97395e-10	-1.35127
50078900	chr22:50078900:G:A	9.97751e-21	-1.42018	1.44649
50079009	chr22:50079009:C:T	2.58828e-21	-4.97395e-10	-1.32302
50079252	chr22:50079252:C:A	3.02694e-21	-4.97395e-10	-1.16646
50079348	chr22:50079348:C:T	3.01973e-20	2.50106	-1.36733
50079767	chr22:50079767:T:C	2.99074e-19	-4.97395e-10	3.42667
50079797	chr22:50079797:A:C	3.52958e-20	2.65961	-1.36986
50080222	chr22:50080222:G:A	6.64867e-20	-4.97395e-10	1.92299
50080266	chr22:50080266:A:G	4.34258e-21	-4.97395e-10	-0.805547
50080294	chr22:50080294:A:G	4.60704e-22	-1.93675	-1.11227
50080749	chr22:50080749:A:G	1.11109e-20	-4.97395e-10	0.133914
50080903	chr22:50080903:G:C	3.27522e-19	3.51754	-4.33526e-10
50081151	chr22:50081151:C:T	9.16676e-21	-1.58148	1.52305
50081211	chr22:50081211:C:T	1.22677e-21	-2.06963	-4.33526e-10
50081439	chr22:50081439:ACAGCCTTCTTGTCCT:A	3.58225e-21	-0.998026	-4.33526e-10
50081553	chr22:50081553:C:A	3.59089e-21	-0.995616	-4.33526e-10
50081610	chr22:50081610:C:T	1.116e-21	-2.16426	-4.33526e-10
50081703	chr22:50081703:G:T	2.37707e-21	-4.97395e-10	-1.40815
50081762	chr22:50081762:G:A	5.96035e-21	-1.96047	1.47158
50081955	chr22:50081955:G:A	1.05621e-21	-2.21933	-4.33526e-10
50082139	chr22:50082139:G:C	6.21747e-20	-4.97395e-10	1.85593
50082174	chr22:50082174:CCGCGGCTTGCGGGCCAGAGGGGCATGGGGTCCGCGGCTTGCGGGCCAGAGGGGCATGGGGTG:C	3.5737e-21	-2.00161	1.0012
50082290	chr22:50082290:A:C	7.56451e-21	-4.97395e-10	-0.250549
50082409	chr22:50082409:C:T	5.11817e-20	-0.869441	2.53081
50082450	chr22:50082450:A:G	4.19235e-21	-1.99344	1.15268
50082467	chr22:50082467:G:A	7.37805e-21	1.15579	-1.4313
50082728	chr22:50082728:A:G	3.96537e-21	-2.01483	1.11841
50083135	chr22:50083135:C:T	6.02467e-21	-4.97395e-10	-0.478153
50083352	chr22:50083352:C:A	4.27378e-21	-1.97863	1.15711
50083646	chr22:50083646:C:T	1.10154e-21	-2.17731	-4.33526e-10
50083707	chr22:50083707:T:C	3.81102e-21	-2.01002	1.0739
50083724	chr22:50083724:G:A	4.28691e-22	-2.081	-1.04003
50083733	chr22:50083733:C:G	2.694e-21	-4.97395e-10	-1.28299
50084032	chr22:50084032:G:A	1.50545e-19	-4.97395e-10	2.74024
50084037	chr22:50084037:C:T	7.95486e-21	0.623591	-0.823823
50084273	chr22:50084273:C:T	6.90288e-21	-4.97395e-10	-0.342077
50084501	chr22:50084501:A:G	1.2303e-20	1.47482	-1.23899
50084649	chr22:50084649:C:T	1.42914e-20	0.385642	-4.33526e-10
50084978	chr22:50084978:A:G	5.19841e-21	-4.97395e-10	-0.625664
50085004	chr22:50085004:T:C	4.40715e-21	0.576257	-1.36705
50085241	chr22:50085241:G:A	4.62787e-20	-4.97395e-10	1.56066
50085316	chr22:50085316:A:G	1.04027e-21	-2.23454	-4.33526e-10
50085451	chr22:50085451:G:A	1.10262e-21	-2.17633	-4.33526e-10
50085856	chr22:50085856:C:T	5.61004e-21	-1.57753	1.02807
50086638	chr22:50086638:C:T	5.53283e-22	-1.42767	-1.43824
50086695	chr22:50086695:C:T	1.19404e-20	-1.67096	1.87687
50087094	chr22:50087094:T:C	7.25716e-22	-1.23628	-1.35833
50087122	chr22:50087122:G:T	7.12339e-22	-1.24773	-1.36549
50088814	chr22:50088814:A:G	1.76505e-21	-1.46979	-0.236045
50089389	chr22:50089389:G:A	4.40292e-20	-2.08639	3.59722
50089703	chr22:50089703:A:G	5.56824e-20	-2.09855	3.8442
50089779	chr22:50089779:G:A	2.41369e-21	-4.97395e-10	-1.39286
50089864	chr22:50089864:C:T	1.40582e-21	-1.9334	-4.33526e-10
50089933	chr22:50089933:C:T	1.5428e-20	1.56416	-1.102
50090140	chr22:50090140:A:T	4.77735e-20	-2.10452	3.69697
50090705	chr22:50090705:T:C	3.68766e-20	-2.12693	3.46049
50090717	chr22:50090717:C:T	2.83893e-20	-2.0932	3.1652
50091012	chr22:50091012:T:G	4.32678e-21	-4.97395e-10	-0.809193
50091478	chr22:50091478:T:C	8.88144e-21	-4.97395e-10	-0.0900528
50092072	chr22:50092072:A:T	3.94682e-20	-2.02945	3.43093
50092434	chr22:50092434:C:T	4.05241e-20	-2.06565	3.49353
50092496	chr22:50092496:G:C	2.2882e-21	-4.97395e-10	-1.44625
50092775	chr22:50092775:A:G	1.11925e-20	-0.517075	0.658306
50092824	chr22:50092824:A:G	2.84952e-20	-2.0798	3.15552
50092901	chr22:50092901:G:C	5.43904e-21	-4.97395e-10	-0.580413
50093142	chr22:50093142:C:G	1.51141e-21	-0.634685	-1.22629
50093854	chr22:50093854:G:T	2.65315e-20	-2.10469	3.10901
50094122	chr22:50094122:T:A	7.5249e-21	1.18895	-1.44475
50094169	chr22:50094169:C:G	2.75396e-20	-2.08171	3.12332
50094353	chr22:50094353:C:T	2.75889e-20	-2.04353	3.08693
50094551	chr22:50094551:C:T	1.95897e-21	-1.42184	-0.179761
50094601	chr22:50094601:G:A	2.63266e-20	-2.05536	3.05193
50094685	chr22:50094685:A:T	2.88645e-20	-2.08792	3.17652
50094845	chr22:50094845:C:G	1.03004e-21	-2.24442	-4.33526e-10
50094980	chr22:50094980:C:T	2.51712e-20	-2.076	3.02768
50094993	chr22:50094993:C:T	7.79841e-20	1.95198	0.13051
50095318	chr22:50095318:G:A	1.08716e-20	-2.10271	2.21485
50095331	chr22:50095331:G:A	1.03895e-21	-2.23581	-4.33526e-10
50096111	chr22:50096111:C:T	2.30916e-21	-4.97395e-10	-1.43713
50096153	chr22:50096153:C:A	1.01773e-20	-2.12368	2.16982
50096445	chr22:50096445:A:G	9.8358e-22	-2.29057	-4.33526e-10
50096480	chr22:50096480:T:G	9.79928e-21	-2.11607	2.12436
50096523	chr22:50096523:G:T	6.57116e-20	2.10987	-0.198613
50096887	chr22:50096887:A:G	2.27612e-20	-2.10556	2.9566
50097005	chr22:50097005:T:C	1.12773e-21	-1.56721	-0.586598
50097498	chr22:50097498:T:C	2.44369e-20	-2.08474	3.00682
50097603	chr22:50097603:T:C	2.99247e-21	-4.97395e-10	-1.17792
50097632	chr22:50097632:G:A	7.26484e-20	2.28161	-0.269999
50098117	chr22:50098117:A:G	2.2988e-20	-2.08803	2.94899
50098337	chr22:50098337:T:C	5.89274e-21	-0.468929	-0.0313658
50098498	chr22:50098498:T:C	1.03629e-21	-2.23837	-4.33526e-10
50098561	chr22:50098561:G:A	2.93583e-20	-2.08695	3.19251
50098806	chr22:50098806:A:T	2.65911e-20	-2.05966	3.06622
50098977	chr22:50098977:A:G	3.02075e-21	-1.16851	-4.33526e-10
50099253	chr22:50099253:T:G	2.90323e-20	-2.08194	3.17633
50099317	chr22:50099317:C:T	1.10535e-20	-4.97395e-10	0.128728
50099323	chr22:50099323:C:T	4.63338e-20	2.1278	-0.565949
50099472	chr22:50099472:C:T	5.43811e-22	-2.21612	-0.667052
50099745	chr22:50099745:G:A	2.54969e-20	-2.06732	3.03186
50099762	chr22:50099762:A:G	7.28402e-21	1.15083	-1.43917
50099836	chr22:50099836:A:T	2.65124e-20	-2.06901	3.07261
50099842	chr22:50099842:A:G	2.31801e-21	-4.97395e-10	-1.43331
50100504	chr22:50100504:T:A	2.78106e-21	-4.97395e-10	-1.25118
50100747	chr22:50100747:T:C	9.18417e-22	-0.906916	-1.4522
50100984	chr22:50100984:T:C	4.15313e-21	0.0320352	-0.882189
50101085	chr22:50101085:C:T	2.59126e-21	-4.97395e-10	-1.32187
50101700	chr22:50101700:C:T	5.81144e-21	-4.97395e-10	-0.514187
50101920	chr22:50101920:G:A	6.09275e-21	0.95613	-1.42305
50102026	chr22:50102026:A:G	2.92385e-20	-2.11368	3.21515
50102245	chr22:50102245:A:G	2.74016e-20	-2.10797	3.14456
50102337	chr22:50102337:T:C	1.91514e-21	-1.68592	0.061698
50102348	chr22:50102348:C:T	5.36744e-21	-4.97395e-10	-0.593665
50102833	chr22:50102833:A:G	1.21749e-21	-0.629566	-1.44766
50102987	chr22:50102987:A:G	1.34673e-19	-1.39326	4.0221
50103488	chr22:50103488:T:C	2.70908e-20	-2.0912	3.11638
50103693	chr22:50103693:A:G	2.47683e-20	-2.11546	3.05101
50103882	chr22:50103882:A:G	2.34495e-21	-4.97395e-10	-1.42175
50104967	chr22:50104967:T:C	6.78772e-22	-1.83576	-0.825723
50105182	chr22:50105182:A:G	3.6296e-21	-4.97395e-10	-0.984894
50105302	chr22:50105302:A:G	3.00145e-21	-4.97395e-10	-1.17492
50105331	chr22:50105331:T:C	1.48655e-20	-2.06681	2.49183
50105335	chr22:50105335:C:A	7.0306e-21	-4.97395e-10	-0.323745
50105355	chr22:50105355:G:A	1.54566e-21	-1.83857	-4.33526e-10
50105571	chr22:50105571:T:C	2.80012e-20	-2.0881	3.14633
50106008	chr22:50106008:T:C	3.03053e-21	-1.16528	-4.33526e-10
50106271	chr22:50106271:T:C	2.48187e-20	-2.17342	3.111
50106301	chr22:50106301:C:T	8.2191e-20	-2.12907	4.2641
50106460	chr22:50106460:T:C	1.04173e-21	-2.23314	-4.33526e-10
50106659	chr22:50106659:C:T	1.01731e-21	-2.25685	-4.33526e-10
50107214	chr22:50107214:A:G	6.2083e-20	-2.06435	3.91881
50107219	chr22:50107219:C:T	2.27203e-21	-4.97395e-10	-1.45334
50107259	chr22:50107259:A:G	5.31077e-20	1.69831	-4.33526e-10
50107305	chr22:50107305:A:G	9.8612e-21	1.46792	-1.45333
50107669	chr22:50107669:C:T	1.64991e-20	1.75839	-1.22911
50107756	chr22:50107756:T:G	2.72726e-20	-2.09484	3.1267
50107835	chr22:50107835:G:A	3.12356e-20	-2.09324	3.26079
50108038	chr22:50108038:G:A	2.30386e-22	-2.29422	-1.4478
50108056	chr22:50108056:G:A	1.08163e-21	-2.19555	-4.33526e-10
50108237	chr22:50108237:C:T	2.75249e-20	-2.07122	3.11229
50108368	chr22:50108368:T:C	1.58918e-20	1.93564	-1.44385
50108415	chr22:50108415:T:A	2.6077e-20	-2.07899	3.06603
50108439	chr22:50108439:G:T	2.66413e-20	-2.07986	3.08831
50108471	chr22:50108471:C:T	2.72634e-20	-2.06974	3.10127
50108542	chr22:50108542:A:G	2.82603e-20	-2.06226	3.1297
50108602	chr22:50108602:C:T	1.0525e-21	-2.22284	-4.33526e-10
50109100	chr22:50109100:C:T	2.78939e-20	-2.17669	3.23108
50109129	chr22:50109129:T:C	6.353e-22	-1.27482	-1.45286
50109283	chr22:50109283:A:G	4.54131e-20	-2.15187	3.69366
50109435	chr22:50109435:C:T	2.96231e-20	-2.07885	3.19339
50109492	chr22:50109492:AC:A	2.97569e-20	-1.99801	3.11705
50109556	chr22:50109556:G:A	3.60649e-20	-1.96263	3.27393
50109560	chr22:50109560:G:A	7.95773e-20	-4.97395e-10	2.10271
50109785	chr22:50109785:C:T	2.722e-20	-2.07702	3.10696
50109942	chr22:50109942:A:G	2.63638e-09	26.3264	-4.33526e-10
50110175	chr22:50110175:C:T	6.60236e-21	-4.97395e-10	-0.386589
50110197	chr22:50110197:A:C	3.01158e-20	-2.08272	3.21375
50110279	chr22:50110279:C:A	2.87781e-20	-2.05562	3.14122
50110309	chr22:50110309:C:T	3.06984e-20	-2.05211	3.20231
50110420	chr22:50110420:G:A	2.85074e-20	-2.08771	3.16386
50110556	chr22:50110556:T:C	6.348e-22	-1.29424	-1.43423
50110764	chr22:50110764:C:G	3.04029e-20	-2.04345	3.18397
50111158	chr22:50111158:A:G	2.30703e-21	-4.97395e-10	-1.43805
50111984	chr22:50111984:G:A	3.0276e-22	-2.08589	-1.38294
50112060	chr22:50112060:G:A	1.01495e-20	0.755156	-0.711748
50112584	chr22:50112584:C:T	3.67278e-21	-4.97395e-10	-0.973068
50112771	chr22:50112771:G:A	2.71988e-21	-1.27343	-4.33526e-10
50112883	chr22:50112883:A:G	2.951e-20	-2.02848	3.13919
50113126	chr22:50113126:G:A	2.33003e-21	-4.97395e-10	-1.42814
50113280	chr22:50113280:G:C	2.06182e-20	-4.97395e-10	0.752156
50113395	chr22:50113395:A:G	3.42227e-20	-2.05637	3.31524
50113543	chr22:50113543:G:A	9.88982e-22	-2.28509	-4.33526e-10
50113849	chr22:50113849:C:T	1.48151e-20	-2.02963	2.45126
50114003	chr22:50114003:C:T	3.8143e-21	-4.97395e-10	-0.93526
50114011	chr22:50114011:C:T	1.98183e-20	-4.97395e-10	0.712588
50114307	chr22:50114307:T:C	2.72701e-20	-2.02451	3.05628
50114719	chr22:50114719:C:T	3.17811e-20	-2.03093	3.21578
50114847	chr22:50114847:C:G	3.46169e-21	-4.97395e-10	-1.03226
50115085	chr22:50115085:A:T	2.75005e-20	-2.05387	3.09406
50115625	chr22:50115625:G:C	3.70959e-20	0.662651	0.67684
50115761	chr22:50115761:C:T	7.93407e-20	-4.97395e-10	2.09973
50115835	chr22:50115835:G:A	1.70326e-21	-1.02815	-0.713324
50115916	chr22:50115916:G:A	2.1102e-20	-4.97395e-10	0.775352
50116049	chr22:50116049:C:T	2.89794e-21	-4.97395e-10	-1.21002
50116870	chr22:50116870:G:T	2.46312e-20	1.36025	-0.430248
50117062	chr22:50117062:AACTCTGTC:A	2.27142e-21	-4.97395e-10	-1.45361
50117190	chr22:50117190:C:T	1.42049e-21	-1.81296	-0.110056
50117206	chr22:50117206:C:T	1.78499e-19	-0.812898	3.72347
50117257	chr22:50117257:A:C	3.13785e-22	-2.04668	-1.38639
50117396	chr22:50117396:T:A	1.56892e-18	-1.64298	6.72711
50117441	chr22:50117441:C:T	2.91177e-21	-4.97395e-10	-1.20525
50117902	chr22:50117902:C:T	4.92321e-19	5.18231	-1.2572
50118058	chr22:50118058:G:A	4.86803e-19	4.86869	-0.954847
50118307	chr22:50118307:G:A	1.9403e-20	1.99697	-1.30556
50118386	chr22:50118386:A:G	5.66816e-21	0.0300244	-0.569177
50118691	chr22:50118691:C:A	5.23141e-21	0.0178311	-0.637166
50118895	chr22:50118895:G:A	3.54087e-21	-4.97395e-10	-1.00964
50118978	chr22:50118978:A:G	1.13918e-18	5.5829	-0.818854
50119162	chr22:50119162:AC:A	2.08604e-21	-1.1681	-0.370644
50119211	chr22:50119211:C:T	2.34024e-19	-0.787604	3.96901
50119977	chr22:50119977:C:T	2.68879e-20	-2.04378	3.06144
50120076	chr22:50120076:G:A	4.87846e-21	-0.0418389	-0.647348
50120112	chr22:50120112:G:T	3.05001e-21	-1.15887	-4.33526e-10
50120517	chr22:50120517:A:G	5.48138e-22	-2.20973	-0.665519
50120818	chr22:50120818:G:A	5.4634e-21	0.0322888	-0.608234
50121409	chr22:50121409:C:G	4.96182e-21	-0.0846536	-0.58759
50121524	chr22:50121524:G:A	3.36736e-20	2.69562	-1.45292
50121578	chr22:50121578:A:G	2.30348e-21	-4.97395e-10	-1.43959
50121769	chr22:50121769:G:A	2.6448e-21	-4.97395e-10	-1.30142
50121943	chr22:50121943:C:T	5.346e-21	-0.00362942	-0.594039
50122873	chr22:50122873:G:A	1.31661e-21	-1.55559	-0.443364
50122988	chr22:50122988:A:G	6.21714e-20	-2.00663	3.86251
50123027	chr22:50123027:C:T	3.38106e-20	2.38424	-1.13748
50123155	chr22:50123155:C:T	2.65069e-22	-2.20495	-1.39683
50123369	chr22:50123369:T:G	8.01008e-20	2.64535	-0.536081
50123372	chr22:50123372:A:G	6.16036e-21	-4.97395e-10	-0.455881
50123421	chr22:50123421:A:G	3.92049e-21	-4.97395e-10	-0.9078
50123655	chr22:50123655:A:G	2.69567e-21	-1.28237	-4.33526e-10
50123882	chr22:50123882:G:C	2.90143e-20	-2.01298	3.10676
50124516	chr22:50124516:C:T	6.95794e-20	2.47362	-0.505165
50124711	chr22:50124711:T:C	1.18843e-21	-0.680483	-1.4209
50124924	chr22:50124924:G:A	1.79993e-20	-4.97395e-10	0.616314
50125765	chr22:50125765:G:A	2.29988e-21	-4.97395e-10	-1.44116
50125783	chr22:50125783:G:T	2.92337e-20	2.55452	-1.45321
50125809	chr22:50125809:G:A	3.04893e-20	-2.02561	3.16897
50125951	chr22:50125951:C:T	2.83403e-20	-2.06119	3.13146
50125984	chr22:50125984:A:G	5.44295e-22	-1.50127	-1.38101
50125990	chr22:50125990:C:T	2.87176e-20	-2.02802	3.11151
50126013	chr22:50126013:C:T	3.26436e-20	-2.02481	3.23645
50126081	chr22:50126081:T:C	3.07212e-20	-2.02796	3.1789
50126321	chr22:50126321:C:A	9.81e-22	-2.2932	-4.33526e-10
50126407	chr22:50126407:T:C	1.95158e-21	-1.60537	-4.33526e-10
50126494	chr22:50126494:T:C	1.40248e-20	-4.97395e-10	0.366814
50126602	chr22:50126602:GCT:G	3.31431e-21	-4.97395e-10	-1.07577
50126885	chr22:50126885:A:G	7.74162e-22	-1.09802	-1.43197
50126938	chr22:50126938:C:T	1.16312e-21	-0.737863	-1.38505
50127090	chr22:50127090:G:A	1.02053e-21	-2.25369	-4.33526e-10
50127154	chr22:50127154:A:G	3.43932e-20	-2.01567	3.27951
50127260	chr22:50127260:G:A	1.99099e-20	2.17084	-1.45364
50127326	chr22:50127326:G:A	1.00793e-21	-2.26612	-4.33526e-10
50127479	chr22:50127479:A:G	3.1522e-20	-2.00191	3.17858
50127858	chr22:50127858:C:T	8.01025e-22	-2.29879	-0.197093
50128166	chr22:50128166:A:G	2.38912e-21	-4.97395e-10	-1.40309
50128205	chr22:50128205:G:C	1.89e-20	-2.22561	2.89076
50128309	chr22:50128309:A:G	3.08499e-21	-4.97395e-10	-1.14747
50128310	chr22:50128310:T:C	2.43063e-21	-4.97395e-10	-1.38587
50128352	chr22:50128352:T:G	3.45407e-20	-1.99079	3.25892
50128406	chr22:50128406:C:T	3.25545e-20	-2.00019	3.20909
50128609	chr22:50128609:A:G	2.99375e-20	2.54557	-1.42048
50128712	chr22:50128712:T:C	2.97324e-21	-4.97395e-10	-1.18436
50128839	chr22:50128839:G:A	2.68717e-19	-0.75774	4.07738
50129027	chr22:50129027:G:A	2.83991e-21	-4.97395e-10	-1.23024
50129384	chr22:50129384:T:C	1.81152e-20	-4.97395e-10	0.622734
50129465	chr22:50129465:T:A	2.31663e-21	-4.97395e-10	-1.4339
50129638	chr22:50129638:A:G	3.87942e-20	2.43825	-1.054
50129654	chr22:50129654:A:T	9.82219e-22	-2.29196	-4.33526e-10
50129922	chr22:50129922:T:C	4.86762e-21	-4.97395e-10	-0.691411
50129966	chr22:50129966:C:G	2.93135e-20	-2.04603	3.15006
50130092	chr22:50130092:A:G	1.42523e-20	1.38388	-1.00098
50130134	chr22:50130134:G:C	3.08739e-20	-2.05939	3.21528
50130142	chr22:50130142:G:A	3.10767e-20	-2.05953	3.22197
50130360	chr22:50130360:T:A	2.97022e-21	-1.18538	-4.33526e-10
50130417	chr22:50130417:A:C	3.2169e-21	-1.64149	0.535888
50130673	chr22:50130673:GGAT:G	3.27562e-20	-2.07945	3.29453
50130975	chr22:50130975:C:T	4.23213e-20	-2.04378	3.51505
50131022	chr22:50131022:G:A	8.71937e-15	14.8144	-1.10735
50131187	chr22:50131187:T:C	4.87124e-22	-1.70194	-1.29131
50131191	chr22:50131191:G:A	2.95434e-22	-2.19763	-1.2957
50131238	chr22:50131238:A:G	3.81404e-21	-1.94568	1.01035
50131734	chr22:50131734:AAG:A	6.06111e-19	-0.89655	5.0296
50131735	chr22:50131735:AG:A	8.37055e-21	-4.97395e-10	-0.149296
50131854	chr22:50131854:C:G	3.21694e-20	-2.04728	3.24428
50131932	chr22:50131932:A:G	1.14257e-21	-0.723878	-1.41686
50131937	chr22:50131937:G:T	3.03873e-20	-2.06896	3.20896
50131999	chr22:50131999:G:A	2.71353e-20	2.40132	-1.37451
50132326	chr22:50132326:G:C	2.42941e-07	29.1209	1.72892
50132423	chr22:50132423:A:G	3.0958e-22	-2.27355	-1.173
50132524	chr22:50132524:G:T	1.13688e-19	-4.97395e-10	2.45944
50132692	chr22:50132692:C:T	1.95729e-20	-2.24011	2.94023
50132950	chr22:50132950:T:C	1.87794e-20	-2.24611	2.90486
50132960	chr22:50132960:C:T	3.04751e-20	-2.0708	3.2137
50133013	chr22:50133013:C:T	2.85449e-20	-2.07742	3.15488
50133059	chr22:50133059:T:A	2.98839e-20	-2.08319	3.2065
50133101	chr22:50133101:C:T	2.96003e-20	-2.08709	3.20086
50133697	chr22:50133697:C:T	1.27822e-21	-2.02855	-4.33526e-10
50133745	chr22:50133745:T:C	6.59593e-20	2.44324	-0.528219
50134319	chr22:50134319:A:T	2.60774e-20	-2.07957	3.06663
50134321	chr22:50134321:GAA:G	2.97064e-20	-2.07987	3.19722
50134341	chr22:50134341:A:G	3.22516e-20	-2.03913	3.23868
50134794	chr22:50134794:C:T	2.8916e-20	-2.09782	3.1882
50135261	chr22:50135261:C:T	2.86923e-20	-2.0657	3.14831
50135601	chr22:50135601:A:G	1.83102e-21	-1.77035	0.101207
50135715	chr22:50135715:C:A	9.82528e-22	-2.29164	-4.33526e-10
50135797	chr22:50135797:G:C	9.91691e-22	-2.28236	-4.33526e-10
50135846	chr22:50135846:A:AT	1.66463e-21	-1.76441	-4.33526e-10
50135850	chr22:50135850:T:C	1.37797e-20	-4.97395e-10	0.349177
50135959	chr22:50135959:T:A	2.60842e-19	-0.647085	3.93698
50136495	chr22:50136495:A:G	2.09703e-20	2.22134	-1.45225
50136931	chr22:50136931:A:G	3.25822e-20	-2.07132	3.28107
50136970	chr22:50136970:T:C	2.86179e-20	-2.07337	3.15338
50137336	chr22:50137336:C:G	2.88364e-21	-1.21496	-4.33526e-10
50137654	chr22:50137654:A:G	3.03343e-20	-2.06113	3.19939
50137695	chr22:50137695:ACT:A	7.88886e-20	-4.97395e-10	2.09402
50138011	chr22:50138011:C:T	1.94405e-18	-4.97395e-10	5.29851
50138795	chr22:50138795:C:A	6.15016e-20	1.84505	-4.33526e-10
50138895	chr22:50138895:G:A	1.16784e-21	-2.11886	-4.33526e-10
50138945	chr22:50138945:G:A	2.11109e-21	-1.29903	-0.227781
50139092	chr22:50139092:A:G	2.05136e-19	-0.897306	3.94696
50139184	chr22:50139184:C:T	2.97022e-20	-1.99136	3.10856
50139646	chr22:50139646:G:A	2.36371e-20	2.20168	-1.31287
50139875	chr22:50139875:C:T	9.3508e-20	2.61371	-0.349679
50140074	chr22:50140074:A:G	3.40954e-20	-2.00234	3.25748
50140384	chr22:50140384:A:G	3.31558e-20	-2.00099	3.22819
50140465	chr22:50140465:T:C	8.87958e-21	-4.97395e-10	-0.0902619
50140690	chr22:50140690:C:T	1.88914e-20	-2.19744	2.86213
50140785	chr22:50140785:C:T	1.1501e-20	1.02894	-0.860523
50141146	chr22:50141146:G:T	3.47562e-20	-1.98675	3.26109
50141377	chr22:50141377:T:C	3.31527e-20	-2.00932	3.23643
50141620	chr22:50141620:G:A	5.74694e-21	-4.97395e-10	-0.525348
50141684	chr22:50141684:G:C	3.85346e-20	-2.01324	3.39078
50141839	chr22:50141839:C:G	2.64339e-21	-4.97395e-10	-1.30195
50142265	chr22:50142265:G:T	1.00132e-21	-2.27269	-4.33526e-10
50142270	chr22:50142270:C:T	1.38503e-19	-1.04173	3.69861
50142475	chr22:50142475:G:A	3.13461e-20	-2.01227	3.18335
50142808	chr22:50142808:G:C	3.21888e-20	-1.98715	3.18475
50142870	chr22:50142870:G:A	3.13536e-20	-1.99079	3.16211
50142962	chr22:50142962:C:T	1.08561e-21	-2.19175	-0.000131129
50143278	chr22:50143278:T:C	1.49602e-20	-2.01455	2.44593
50143461	chr22:50143461:C:A	2.55728e-20	-2.11558	3.08309
50143530	chr22:50143530:C:T	2.94718e-21	-4.97395e-10	-1.19317
50143617	chr22:50143617:C:T	3.50182e-20	-1.97026	3.25211
50143646	chr22:50143646:G:A	3.79533e-21	-4.97395e-10	-0.940245
50143798	chr22:50143798:G:A	1.01459e-21	-2.25953	-4.33526e-10
50143808	chr22:50143808:G:A	4.13289e-22	-1.95014	-1.20749
50143849	chr22:50143849:ACT:A	3.96452e-20	-1.93494	3.3409
50144053	chr22:50144053:G:A	2.27689e-21	-4.97395e-10	-1.45121
50144197	chr22:50144197:A:G	1.76252e-20	-2.24423	2.83954
50144201	chr22:50144201:G:A	1.28378e-21	-1.72345	-0.300756
50144439	chr22:50144439:C:A	1.31738e-21	-2.09063	0.0922621
50144631	chr22:50144631:A:G	2.29344e-21	-4.97395e-10	-1.44396
50144641	chr22:50144641:GCA:G	2.31169e-21	-4.97395e-10	-1.43604
50144643	chr22:50144643:A:G	2.09481e-21	-1.53455	-4.33526e-10
50144754	chr22:50144754:T:G	8.84675e-21	-4.97395e-10	-0.0939663
50144782	chr22:50144782:C:T	6.44631e-21	-4.97395e-10	-0.410508
50144823	chr22:50144823:T:C	7.6775e-21	0.638882	-0.874605
50144824	chr22:50144824:G:A	4.86974e-22	-1.92549	-1.06807
50145701	chr22:50145701:G:A	1.82469e-21	-1.67261	-4.33526e-10
50145772	chr22:50145772:A:C	5.57754e-20	-1.80409	3.55141
50145987	chr22:50145987:C:T	2.31923e-21	-4.97395e-10	-1.43278
50146252	chr22:50146252:G:A	9.55245e-20	-4.97395e-10	2.28537
50146264	chr22:50146264:C:T	5.55067e-20	-1.91312	3.65561
50146372	chr22:50146372:G:A	4.0255e-21	0.352855	-1.23422
50146391	chr22:50146391:C:A	1.77106e-21	-1.70244	-4.33526e-10
50146745	chr22:50146745:T:G	1.69562e-21	-1.23174	-0.514222
50147099	chr22:50147099:G:A	9.34981e-21	1.13599	-1.17465
50147166	chr22:50147166:G:A	4.16292e-21	-1.79703	0.949229
50147986	chr22:50147986:G:C	4.56131e-20	-2.05663	3.60281
50147991	chr22:50147991:C:T	9.77011e-22	-2.29727	-4.33526e-10
50148244	chr22:50148244:G:C	7.10339e-20	-2.03232	4.02146
50148374	chr22:50148374:G:C	4.77415e-20	-2.01632	3.6081
50148438	chr22:50148438:G:A	6.10593e-20	-2.05565	3.89348
50148476	chr22:50148476:C:A	4.54078e-21	-4.97395e-10	-0.760917
50148558	chr22:50148558:C:G	4.74228e-21	0.656289	-1.37379
50148866	chr22:50148866:G:A	1.22725e-11	20.9566	-4.33526e-10
50148915	chr22:50148915:C:T	1.29898e-19	-1.02874	3.62147
50148922	chr22:50148922:C:T	1.00673e-21	-2.26731	-4.33526e-10
50149089	chr22:50149089:G:A	6.13349e-21	-4.97395e-10	-0.460253
50149400	chr22:50149400:G:A	5.87139e-21	-4.97395e-10	-0.503925
50149550	chr22:50149550:T:G	1.27265e-20	1.33418	-1.06451
50149702	chr22:50149702:C:T	3.13494e-20	2.61778	-1.4466
50149724	chr22:50149724:G:A	7.18743e-20	-1.95566	3.95657
50149996	chr22:50149996:C:T	2.34777e-21	-4.97395e-10	-1.42055
50150046	chr22:50150046:A:G	2.97804e-22	-2.10322	-1.38212
50150279	chr22:50150279:G:C	4.6172e-20	-2.04259	3.60095
50150767	chr22:50150767:C:A	4.71665e-22	-1.71019	-1.31531
50151147	chr22:50151147:A:G	7.10254e-22	-1.17506	-1.44109
50151200	chr22:50151200:TCTC:T	1.01384e-21	-2.26027	-4.33526e-10
50151578	chr22:50151578:G:GT	9.27925e-20	-1.99252	4.24887
50151857	chr22:50151857:G:A	7.56095e-20	-1.99333	4.0449
50152042	chr22:50152042:G:A	4.08694e-22	-1.71847	-1.45033
50152076	chr22:50152076:A:G	6.10932e-20	-1.99797	3.83635
50152114	chr22:50152114:C:T	4.56153e-22	-1.755	-1.30394
50152137	chr22:50152137:AACAG:A	4.57542e-20	-1.16483	2.7141
50152205	chr22:50152205:G:A	6.65263e-22	-2.2459	-0.435689
50152308	chr22:50152308:C:T	3.28968e-21	-4.97395e-10	-1.08323
50152460	chr22:50152460:A:G	2.48284e-21	-4.97395e-10	-1.36461
50153254	chr22:50153254:G:A	4.62633e-22	-1.64294	-1.4019
50153435	chr22:50153435:A:G	7.40516e-22	-1.13102	-1.44341
50153528	chr22:50153528:C:T	1.02785e-21	-2.24655	-4.33526e-10
50153634	chr22:50153634:C:T	9.7569e-22	-2.29863	-4.33526e-10
50153697	chr22:50153697:C:T	2.87916e-21	0.17449	-1.39101
50153754	chr22:50153754:G:A	2.68636e-22	-2.26254	-1.32587
50153934	chr22:50153934:C:T	1.80389e-21	-1.68407	-4.33526e-10
50154088	chr22:50154088:G:A	4.99378e-20	3.05883	-1.42207
50154095	chr22:50154095:G:A	2.27163e-21	-4.97395e-10	-1.45352
50154211	chr22:50154211:G:A	3.63544e-19	-4.97395e-10	3.62189
50155312	chr22:50155312:G:C	1.01319e-21	-2.26091	-4.33526e-10
50155323	chr22:50155323:C:T	2.43183e-21	-4.97395e-10	-1.38537
50155432	chr22:50155432:C:T	3.98567e-20	-2.24961	3.66089
50155910	chr22:50155910:T:G	1.45694e-19	-1.0743	3.78179
50155936	chr22:50155936:A:G	1.07507e-19	-4.97395e-10	2.40354
50156343	chr22:50156343:T:G	1.18865e-21	-2.25581	0.154618
50156406	chr22:50156406:A:G	2.35911e-20	1.87002	-0.983172
50156753	chr22:50156753:T:A	1.28368e-19	-1.06589	3.64677
50156827	chr22:50156827:C:T	1.22304e-20	0.760448	-0.530536
50156937	chr22:50156937:G:C	3.03307e-22	-2.11944	-1.34758
50157006	chr22:50157006:C:T	2.68255e-21	-1.22911	-0.0581317
50157024	chr22:50157024:C:T	1.02948e-21	-2.24496	-4.33526e-10
50157193	chr22:50157193:C:T	8.54051e-21	0.945586	-1.07478
50157212	chr22:50157212:T:G	2.76623e-21	-1.66059	0.404057
50157413	chr22:50157413:T:C	1.99431e-21	-1.59965	0.0159327
50157484	chr22:50157484:G:A	1.1646e-19	-0.911019	3.39455
50157625	chr22:50157625:T:G	1.14985e-19	-1.17136	3.64215
50157889	chr22:50157889:C:CATT	1.16431e-19	-1.01404	3.49732
50158226	chr22:50158226:G:A	9.94974e-22	-2.27906	-4.33526e-10
50158334	chr22:50158334:G:A	8.55357e-21	-4.97395e-10	-0.127667
50158374	chr22:50158374:C:A	2.38067e-21	-4.97395e-10	-1.40663
50158482	chr22:50158482:T:C	2.32358e-21	-4.97395e-10	-1.4309
50159037	chr22:50159037:C:T	2.41096e-20	2.34811	-1.43951
50159116	chr22:50159116:A:G	4.48179e-22	-1.65622	-1.42036
50159339	chr22:50159339:C:T	2.29222e-21	-4.97395e-10	-1.44449
50159550	chr22:50159550:C:T	5.37166e-20	-0.988579	2.69829
50159867	chr22:50159867:G:A	2.46084e-20	2.36219	-1.43312
50159869	chr22:50159869:A:G	3.95823e-21	-4.97395e-10	-0.898219
50160122	chr22:50160122:G:A	4.60477e-21	-0.364137	-0.382787
50160339	chr22:50160339:C:T	1.29174e-21	-2.01803	-4.33526e-10
50160536	chr22:50160536:G:A	4.91385e-21	-4.97395e-10	-0.681959
50160682	chr22:50160682:T:C	2.83207e-22	-2.15422	-1.38137
50160899	chr22:50160899:C:T	9.89207e-22	-2.28487	-4.33526e-10
50162190	chr22:50162190:C:T	6.01765e-22	-1.96664	-0.815264
50162209	chr22:50162209:G:A	2.30547e-21	-4.97395e-10	-1.43873
50162587	chr22:50162587:C:T	1.07376e-19	2.40233	-4.33526e-10
50162634	chr22:50162634:T:C	1.42249e-21	-0.905029	-1.01658
50162765	chr22:50162765:A:G	3.02539e-21	-4.97395e-10	-1.16697
50163272	chr22:50163272:C:T	7.99715e-21	-4.97395e-10	-0.194931
50163292	chr22:50163292:G:A	1.13036e-21	-1.10386	-1.04762
50163333	chr22:50163333:C:T	2.12253e-21	-1.04247	-0.478938
50163478	chr22:50163478:C:T	3.72967e-20	2.71053	-1.36564
50163992	chr22:50163992:G:C	5.26213e-21	0.719288	-1.33277
50164028	chr22:50164028:T:C	2.40933e-21	-4.97395e-10	-1.39467
50164174	chr22:50164174:C:T	6.8959e-21	-4.97395e-10	-0.34309
50164449	chr22:50164449:C:T	2.36475e-21	-4.97395e-10	-1.41334
50164591	chr22:50164591:A:G	2.36864e-21	-0.959202	-0.452499
50165034	chr22:50165034:C:T	3.03084e-21	-4.97395e-10	-1.16518
50165584	chr22:50165584:T:G	1.87911e-20	-0.91644	1.57581
50165762	chr22:50165762:G:T	2.19266e-20	-0.779998	1.59368
50165818	chr22:50165818:C:G	9.88726e-22	-2.28535	-4.33526e-10
50166840	chr22:50166840:T:G	5.34794e-11	22.8152	-0.386669
50167386	chr22:50167386:G:C	9.75578e-22	-2.29874	-4.33526e-10
50167616	chr22:50167616:G:A	1.38236e-20	0.352365	-4.33526e-10
50167754	chr22:50167754:A:G	4.918e-21	-2.23929	1.55818
50167962	chr22:50167962:G:A	1.26689e-21	-2.03745	-4.33526e-10
50167993	chr22:50167993:C:T	1.7869e-21	-1.05399	-0.639548
50168980	chr22:50168980:T:C	2.298e-21	-4.97395e-10	-1.44198
50169164	chr22:50169164:G:T	3.17054e-21	-4.97395e-10	-1.12011
50169194	chr22:50169194:A:G	2.3771e-21	-4.97395e-10	-1.40813
50169253	chr22:50169253:G:A	2.56663e-21	-4.97395e-10	-1.33142
50169370	chr22:50169370:A:G	6.93402e-21	-4.97395e-10	-0.337576
50169522	chr22:50169522:C:G	3.46143e-21	-4.97395e-10	-1.03233
50169849	chr22:50169849:C:G	2.17493e-20	2.24415	-1.43859
50170133	chr22:50170133:C:T	2.03959e-21	-1.56127	-4.33526e-10
50171005	chr22:50171005:A:G	2.82506e-21	-4.97395e-10	-1.23549
50171200	chr22:50171200:G:A	1.04687e-21	-2.22821	-4.33526e-10
50171281	chr22:50171281:C:T	2.30213e-21	-4.97395e-10	-1.44018
50171483	chr22:50171483:G:A	3.52409e-20	2.58088	-1.29269
50171778	chr22:50171778:C:T	2.51205e-21	-4.97395e-10	-1.35292
50171869	chr22:50171869:CA:C	1.45834e-19	3.95223	-1.24378
50172169	chr22:50172169:T:G	1.04083e-21	-2.234	-4.33526e-10
50172199	chr22:50172199:G:A	1.01009e-21	-1.77897	-0.485008
50172434	chr22:50172434:A:G	9.80492e-22	-2.29372	-4.33526e-10
50172625	chr22:50172625:A:G	6.85572e-21	-4.97395e-10	-0.348933
50172882	chr22:50172882:C:A	1.0093e-19	3.39968	-1.05927
50173058	chr22:50173058:G:A	8.25587e-21	-4.97395e-10	-0.163092
50173495	chr22:50173495:A:G	5.20986e-21	-4.97395e-10	-0.623463
50173616	chr22:50173616:G:A	2.63399e-21	-4.97395e-10	-1.30551
50173755	chr22:50173755:C:T	1.05147e-16	10.6971	-1.40801
50173826	chr22:50173826:T:C	1.12707e-20	-4.97395e-10	0.148187
50174280	chr22:50174280:G:T	2.35401e-21	-4.97395e-10	-1.4179
50174664	chr22:50174664:C:T	4.7174e-15	14.5449	-1.45214
50174885	chr22:50174885:G:A	1.46909e-21	-1.88937	-4.33526e-10
50175016	chr22:50175016:G:A	4.1648e-21	-4.97395e-10	-0.847348
50175279	chr22:50175279:C:T	2.51157e-21	-4.97395e-10	-1.35311
50175285	chr22:50175285:A:G	8.13989e-22	-2.29557	-0.184255
50175957	chr22:50175957:G:A	1.03437e-21	-2.24022	-4.33526e-10
50176047	chr22:50176047:T:C	3.85611e-21	0.524086	-1.44844
50176444	chr22:50176444:T:C	7.42912e-21	-4.97395e-10	-0.268609
50176512	chr22:50176512:G:GC	6.86752e-22	-1.29268	-1.35711
50177576	chr22:50177576:C:G	4.49312e-21	-4.97395e-10	-0.771468
50177957	chr22:50177957:C:T	5.86014e-21	-4.97395e-10	-0.505842
50178377	chr22:50178377:A:G	8.5674e-21	1.26816	-1.39421
50178412	chr22:50178412:G:C	4.74149e-21	-4.97395e-10	-0.717665
50178422	chr22:50178422:G:C	3.76249e-21	-4.97395e-10	-0.948936
50179170	chr22:50179170:C:T	2.36562e-21	-4.97395e-10	-1.41298
50179297	chr22:50179297:C:T	1.51562e-15	13.3911	-1.43379
50179394	chr22:50179394:G:A	5.16577e-21	-4.97395e-10	-0.631963
50179400	chr22:50179400:C:T	3.66805e-21	-4.97395e-10	-0.974357
50179539	chr22:50179539:T:C	4.66819e-22	-1.58872	-1.44711
50179637	chr22:50179637:G:A	9.80125e-21	0.107213	-0.0987191
50179849	chr22:50179849:A:G	8.23533e-16	12.6955	-1.34816
50179893	chr22:50179893:A:G	3.53654e-21	-4.97395e-10	-1.01087
50180086	chr22:50180086:T:C	6.03389e-21	-4.97395e-10	-0.476623
50180212	chr22:50180212:C:T	2.15624e-14	15.6155	-1.003
50180309	chr22:50180309:G:A	5.96468e-22	-1.48401	-1.30674
50180368	chr22:50180368:C:G	6.03485e-22	-1.45946	-1.31959
50180529	chr22:50180529:C:T	6.87803e-21	-0.345684	-4.33526e-10
50180618	chr22:50180618:G:A	2.79274e-21	-4.97395e-10	-1.24699
50181491	chr22:50181491:A:G	6.40708e-22	-2.17024	-0.548952
50181531	chr22:50181531:G:A	3.00743e-21	-4.97395e-10	-1.17293
50181907	chr22:50181907:G:A	3.2352e-21	-4.97395e-10	-1.09993
50181918	chr22:50181918:C:T	3.54039e-22	-2.05329	-1.25907
50182004	chr22:50182004:C:G	2.40628e-21	-4.97395e-10	-1.39593
50182009	chr22:50182009:C:G	1.07712e-21	-2.19973	-4.33526e-10
50182027	chr22:50182027:C:T	2.06626e-21	-0.124395	-1.42388
50182038	chr22:50182038:C:T	2.06026e-21	-0.129411	-1.42177
50182079	chr22:50182079:C:T	2.95601e-15	13.9929	-1.36757
50182154	chr22:50182154:C:T	1.50497e-21	-1.86524	-4.33526e-10
50182408	chr22:50182408:C:T	2.45348e-21	-4.97395e-10	-1.37651
50182575	chr22:50182575:G:A	5.48451e-21	-4.97395e-10	-0.572089
50182832	chr22:50182832:G:T	3.85122e-21	-4.97395e-10	-0.925627
50182839	chr22:50182839:A:G	1.07547e-19	3.82832	-1.42441
50182849	chr22:50182849:G:C	1.06127e-21	-2.21455	-4.33526e-10
50182937	chr22:50182937:C:T	1.06028e-19	3.82993	-1.44024
50183471	chr22:50183471:C:T	7.72225e-21	-4.97395e-10	-0.22991
50183520	chr22:50183520:TC:T	1.56691e-19	4.22241	-1.44215
50183523	chr22:50183523:C:T	1.57923e-19	4.22847	-1.44038
50183544	chr22:50183544:C:T	5.2708e-20	-0.968875	2.65963
50183650	chr22:50183650:C:G	1.09831e-21	-2.18025	-4.33526e-10
50183798	chr22:50183798:A:G	2.24012e-19	4.54791	-1.41022
50184202	chr22:50184202:T:C	6.69188e-21	-4.97395e-10	-0.373121
50184722	chr22:50184722:G:A	2.29702e-21	-4.97395e-10	-1.4424
50185267	chr22:50185267:C:T	2.27857e-20	-4.97395e-10	0.852117
50185653	chr22:50185653:C:G	1.37924e-18	6.25444	-1.29917
50185875	chr22:50185875:C:T	2.28252e-21	-4.97395e-10	-1.44874
50185990	chr22:50185990:C:T	7.32227e-21	-4.97395e-10	-0.283095
50186480	chr22:50186480:G:C	2.61141e-17	9.15161	-1.25539
50186737	chr22:50186737:T:G	7.96503e-22	-1.5253	-0.976238
50186785	chr22:50186785:C:T	5.24623e-21	-4.97395e-10	-0.616506
50186842	chr22:50186842:T:C	8.19939e-14	16.8127	-0.864607
50187020	chr22:50187020:C:T	3.53786e-14	16.3985	-1.2909
50187202	chr22:50187202:A:T	2.80491e-21	-4.97395e-10	-1.24264
50187371	chr22:50187371:A:G	4.93076e-22	-1.53067	-1.45044
50187506	chr22:50187506:G:C	6.60639e-21	-4.97395e-10	-0.385979
50187872	chr22:50187872:C:T	2.6741e-22	-2.22211	-1.37088
50188263	chr22:50188263:CAG:C	6.04659e-21	-4.97395e-10	-0.474522
50188362	chr22:50188362:C:A	1.57555e-15	11.6915	0.304592
50188631	chr22:50188631:G:A	1.46833e-20	-4.97395e-10	0.412694
50188759	chr22:50188759:C:T	4.92133e-14	16.731	-1.29337
50188824	chr22:50188824:C:T	4.38068e-22	-1.74456	-1.35484
50189155	chr22:50189155:A:G	6.30475e-21	-4.97395e-10	-0.432713
50189167	chr22:50189167:G:A	6.52343e-21	-4.97395e-10	-0.398617
50189274	chr22:50189274:C:T	1.83425e-20	-4.97395e-10	0.635205
50190022	chr22:50190022:A:G	7.33731e-22	-2.01127	-0.572357
50190382	chr22:50190382:G:A	9.78915e-21	-4.97395e-10	0.00725864
50190508	chr22:50190508:G:A	0.995017	46.3291	-0.253778
50190550	chr22:50190550:G:A	1.58589e-20	-4.97395e-10	0.489715
50190675	chr22:50190675:G:A	9.86239e-22	-2.28787	-4.33526e-10
50190794	chr22:50190794:C:T	1.73089e-20	-4.97395e-10	0.577205
50190862	chr22:50190862:G:T	3.65278e-21	-4.97395e-10	-0.978527
50190863	chr22:50190863:T:G	7.66927e-22	-1.90287	-0.636508
50190884	chr22:50190884:G:T	8.90551e-21	-4.97395e-10	-0.0873454
50190897	chr22:50190897:T:A	8.8656e-21	-4.97395e-10	-0.0918379
50191432	chr22:50191432:C:T	1.76262e-20	-4.97395e-10	0.595373
50191443	chr22:50191443:C:T	1.44745e-13	17.9701	-1.45361
50191450	chr22:50191450:T:C	1.03668e-20	-4.97395e-10	0.0645876
50191578	chr22:50191578:C:T	1.52389e-20	-4.97395e-10	0.449834
50191604	chr22:50191604:G:A	2.33174e-21	-4.97395e-10	-1.4274
50191699	chr22:50191699:C:T	1.03451e-20	-4.97395e-10	0.0624976
50191707	chr22:50191707:G:A	1.05913e-20	-4.97395e-10	0.0860162
50191735	chr22:50191735:G:A	1.01282e-21	-2.26128	-4.33526e-10
50191775	chr22:50191775:A:G	4.42414e-21	-4.97395e-10	-0.78694
50191963	chr22:50191963:A:G	1.20993e-21	-2.15759	0.0741283
50192233	chr22:50192233:C:T	1.57194e-20	-4.97395e-10	0.480881
50192241	chr22:50192241:C:T	3.40786e-17	9.40317	-1.24076
50192365	chr22:50192365:G:A	2.30617e-14	16.0598	-1.38013
50192621	chr22:50192621:C:G	2.75642e-20	-4.97395e-10	1.0425
50193478	chr22:50193478:G:A	9.77935e-22	-2.29633	-4.33526e-10
50193516	chr22:50193516:C:T	1.72881e-21	-1.72658	-4.33526e-10
50193599	chr22:50193599:G:A	5.4209e-21	-4.97395e-10	-0.583754
50193688	chr22:50193688:G:A	2.64451e-20	-4.97395e-10	1.00105
50194076	chr22:50194076:C:T	4.0348e-22	-1.94559	-1.23606
50194440	chr22:50194440:C:T	1.52628e-21	-2.26201	0.410824
50194534	chr22:50194534:G:T	1.43797e-21	-2.28967	0.378883
50194862	chr22:50194862:C:T	1.76262e-20	-4.97395e-10	0.595373
50195007	chr22:50195007:C:T	1.10743e-21	-2.17197	-4.33526e-10
50195061	chr22:50195061:G:A	2.44769e-21	-4.97395e-10	-1.37887
50195439	chr22:50195439:T:C	2.27269e-21	-4.97395e-10	-1.45305
50195753	chr22:50195753:C:T	1.51749e-20	-4.97395e-10	0.445625
50195754	chr22:50195754:G:A	3.46061e-21	-1.03257	-4.33526e-10
50195883	chr22:50195883:GGCGCCT:G	1.5246e-21	-1.85228	-4.33526e-10
50196057	chr22:50196057:C:T	2.61458e-21	-4.97395e-10	-1.31291
50196097	chr22:50196097:G:A	7.06308e-14	17.2435	-1.44459
50196115	chr22:50196115:G:A	3.77877e-17	9.65832	-1.39259
50196158	chr22:50196158:C:T	1.66345e-21	-1.76937	0.00424589
50196379	chr22:50196379:G:A	3.45513e-21	-4.97395e-10	-1.03416
50196691	chr22:50196691:A:G	5.58378e-22	-2.18749	-0.669242
50196764	chr22:50196764:G:A	1.08934e-21	-1.65931	-0.529139
50196844	chr22:50196844:G:A	2.28218e-21	-4.97395e-10	-1.44888
50196903	chr22:50196903:C:T	2.08046e-17	8.88184	-1.21293
50196978	chr22:50196978:G:A	1.02797e-21	-2.24643	-4.33526e-10
50197100	chr22:50197100:T:C	2.37048e-21	-4.97395e-10	-1.41092
50197198	chr22:50197198:C:T	9.18312e-18	8.01779	-1.16668
50197366	chr22:50197366:A:G	4.61474e-21	-0.74476	-4.33526e-10
50197419	chr22:50197419:C:G	1.28793e-21	-1.90473	-0.116247
50197657	chr22:50197657:C:A	9.89526e-22	-2.28455	-4.33526e-10
50197668	chr22:50197668:G:A	3.40314e-22	-2.29536	-1.05654
50197748	chr22:50197748:G:A	3.68584e-21	-4.97395e-10	-0.969518
50198536	chr22:50198536:C:T	3.91833e-21	-4.97395e-10	-0.908351
50198764	chr22:50198764:A:G	1.12529e-20	0.728762	-0.582148
50199168	chr22:50199168:G:C	4.66565e-18	7.5671	-1.39313
50199196	chr22:50199196:A:C	2.53457e-21	-1.34399	-4.33526e-10
50199396	chr22:50199396:C:T	2.69528e-21	-4.97395e-10	-1.28251
50199543	chr22:50199543:C:T	8.3594e-21	-4.97395e-10	-0.150629
50199678	chr22:50199678:C:A	4.12071e-21	-4.97395e-10	-0.857991
50199681	chr22:50199681:G:A	1.40688e-21	-1.93264	-4.33526e-10
50200049	chr22:50200049:T:C	3.05094e-21	-4.97395e-10	-1.15857
50200073	chr22:50200073:T:C	7.34665e-22	-2.12783	-0.454529
50200091	chr22:50200091:G:A	9.49648e-22	-1.97589	-0.349789
50200094	chr22:50200094:G:A	1.7004e-21	-1.74315	-4.33526e-10
50200435	chr22:50200435:G:A	2.83887e-21	-4.97395e-10	-1.23061
50200524	chr22:50200524:A:G	2.64156e-22	-2.29629	-1.30894
50200630	chr22:50200630:G:T	3.40902e-17	9.30955	-1.1468
50200875	chr22:50200875:G:A	5.77688e-20	-4.97395e-10	1.78243
50200891	chr22:50200891:C:A	2.29355e-21	-4.97395e-10	-1.44392
50201099	chr22:50201099:T:C	2.68801e-22	-2.29189	-1.29591
50201207	chr22:50201207:C:G	3.22206e-22	-2.29769	-1.10889
50201349	chr22:50201349:T:C	2.89912e-22	-2.2844	-1.22779
50201536	chr22:50201536:C:A	3.40522e-22	-2.29218	-1.05911
50201924	chr22:50201924:C:T	1.85069e-20	-4.97395e-10	0.644129
50202477	chr22:50202477:G:T	2.37602e-21	-4.97395e-10	-1.40859
50202922	chr22:50202922:G:A	6.89799e-22	-1.75702	-0.88835
50203007	chr22:50203007:T:G	2.17688e-21	-1.49612	-4.33526e-10
50203891	chr22:50203891:CA:C	1.97444e-21	-1.59373	-4.33526e-10
50203930	chr22:50203930:C:T	4.91334e-14	16.8873	-1.45125
50204061	chr22:50204061:G:C	2.62638e-21	-4.97395e-10	-1.30841
50204097	chr22:50204097:C:T	8.93309e-21	-4.97395e-10	-0.0842538
50204098	chr22:50204098:G:A	3.60131e-21	-4.97395e-10	-0.992719
50204119	chr22:50204119:G:T	2.5221e-21	-1.34892	-4.33526e-10
50204348	chr22:50204348:C:T	2.6616e-22	-2.26297	-1.3347
50204901	chr22:50204901:ATAT:A	3.37311e-20	-4.97395e-10	1.24441
50205165	chr22:50205165:A:G	2.66473e-21	-4.97395e-10	-1.29391
50205306	chr22:50205306:C:T	1.42075e-20	-4.97395e-10	0.379754
50205397	chr22:50205397:G:A	1.82935e-21	-1.67005	-4.33526e-10
50205451	chr22:50205451:G:A	2.28368e-20	-4.97395e-10	0.854357
50205748	chr22:50205748:G:A	4.01217e-18	7.11586	-1.09278
50205878	chr22:50205878:A:G	2.71725e-21	-4.97395e-10	-1.27439
50205965	chr22:50205965:T:G	1.62227e-20	-4.97395e-10	0.512395
50206015	chr22:50206015:G:A	8.95582e-21	-4.97395e-10	-0.0817122
50206531	chr22:50206531:G:C	8.43054e-21	-0.142156	-4.33526e-10
50206540	chr22:50206540:G:A	3.94953e-18	7.07574	-1.06841
50207052	chr22:50207052:G:A	1.48381e-20	-4.97395e-10	0.423185
50207221	chr22:50207221:C:T	3.39263e-18	6.97329	-1.11794
50207773	chr22:50207773:G:A	9.62136e-20	3.58854	-1.29599
50207889	chr22:50207889:G:A	1.05092e-19	3.51614	-1.13532
50208148	chr22:50208148:C:T	4.63488e-21	-4.97395e-10	-0.740407
50208246	chr22:50208246:A:G	6.77314e-21	-0.361051	-4.33526e-10
50208299	chr22:50208299:G:A	1.02148e-20	-4.97395e-10	0.0498224
50208406	chr22:50208406:GACA:G	6.90415e-21	-4.97395e-10	-0.341893
50208507	chr22:50208507:G:C	3.17545e-20	2.0119	-0.827881
50208656	chr22:50208656:C:T	2.2731e-21	-4.97395e-10	-1.45287
50208737	chr22:50208737:C:T	3.27528e-21	-4.97395e-10	-1.08761
50208827	chr22:50208827:C:T	2.55503e-21	-4.97395e-10	-1.33595
50208845	chr22:50208845:C:T	3.02233e-21	-1.16799	-4.33526e-10
50209096	chr22:50209096:G:A	2.66684e-21	-4.97395e-10	-1.29312
50209537	chr22:50209537:A:G	5.05611e-17	10.0103	-1.45341
50209670	chr22:50209670:G:A	9.89225e-22	-2.28485	-4.33526e-10
50210148	chr22:50210148:C:T	5.26003e-22	-2.14435	-0.772109
50210252	chr22:50210252:C:T	2.28885e-21	-4.97395e-10	-1.44597
50210555	chr22:50210555:C:T	3.13152e-21	-4.97395e-10	-1.1325
50211116	chr22:50211116:A:G	1.07828e-21	-2.18265	-0.0159966
50211131	chr22:50211131:C:G	2.03505e-18	6.42038	-1.07612
50211224	chr22:50211224:G:A	3.29547e-21	-4.97395e-10	-1.08147
50211442	chr22:50211442:A:T	3.1895e-21	-4.97395e-10	-1.11415
50211621	chr22:50211621:A:G	3.23596e-21	-4.97395e-10	-1.09969
50211989	chr22:50211989:C:T	6.68438e-20	1.92834	-4.33526e-10
50211990	chr22:50211990:A:C	2.49283e-21	-4.97395e-10	-1.3606
50212044	chr22:50212044:A:C	3.22295e-21	-1.10372	-4.33526e-10
50213410	chr22:50213410:G:A	1.01262e-17	7.5713	-0.622434
50213512	chr22:50213512:G:A	3.56529e-21	-4.97395e-10	-1.00277
50213734	chr22:50213734:A:G	8.36287e-21	-4.97395e-10	-0.150215
50213772	chr22:50213772:C:T	2.95288e-21	-4.97395e-10	-1.19124
50213814	chr22:50213814:AT:A	2.00144e-21	-0.327835	-1.25232
50214019	chr22:50214019:G:A	1.11457e-20	-4.97395e-10	0.137041
50214249	chr22:50214249:C:T	2.09917e-21	-1.53247	-4.33526e-10
50214589	chr22:50214589:G:A	9.74012e-22	-1.43012	-0.87023
50214591	chr22:50214591:A:G	1.13348e-19	-4.97395e-10	2.45645
50214670	chr22:50214670:T:C	7.94149e-20	3.46693	-1.36625
50214687	chr22:50214687:C:A	5.39789e-21	-4.97395e-10	-0.588008
50214903	chr22:50214903:C:T	3.70954e-21	-4.97395e-10	-0.963108
50215083	chr22:50215083:C:T	2.13686e-21	-1.51468	-4.33526e-10
50215466	chr22:50215466:G:C	2.74693e-20	2.46208	-1.42303
50215559	chr22:50215559:G:A	7.73892e-21	-4.97395e-10	-0.227754
50215757	chr22:50215757:C:T	1.00649e-20	0.0350354	-4.33526e-10
50215876	chr22:50215876:T:C	3.59821e-21	-4.97395e-10	-0.993578
50216148	chr22:50216148:G:A	2.89673e-21	-1.21043	-4.33526e-10
50216342	chr22:50216342:G:A	4.54935e-20	-4.97395e-10	1.54355
50216477	chr22:50216477:C:T	9.87475e-22	-2.28662	-4.33526e-10
50216669	chr22:50216669:A:G	2.31151e-20	2.30715	-1.44068
50217059	chr22:50217059:G:A	2.27217e-21	-4.97395e-10	-1.45328
50217247	chr22:50217247:G:A	1.03921e-21	-2.23556	-4.33526e-10
50217271	chr22:50217271:G:A	2.27991e-21	-4.97395e-10	-1.44988
50217386	chr22:50217386:C:T	4.22662e-21	-4.97395e-10	-0.832614
50217605	chr22:50217605:C:T	2.43703e-21	-4.97395e-10	-1.38324
50217680	chr22:50217680:A:C	0.00498263	41.1944	-0.415908
50217697	chr22:50217697:G:A	2.5111e-21	-4.97395e-10	-1.35329
50217999	chr22:50217999:G:A	4.01925e-22	-1.83732	-1.34819
50218683	chr22:50218683:C:T	2.26028e-12	20.676	-1.41129
50218760	chr22:50218760:G:A	3.7882e-21	-4.97395e-10	-0.942124
50218790	chr22:50218790:G:A	8.27829e-21	-4.97395e-10	-0.16038
50219593	chr22:50219593:T:C	1.21631e-20	-4.97395e-10	0.224392
50219616	chr22:50219616:C:T	1.09024e-21	-2.18762	-4.33526e-10
50219624	chr22:50219624:A:G	3.91902e-21	-0.69827	-0.209904
50219774	chr22:50219774:C:A	4.0409e-21	-4.97395e-10	-0.877548
50219832	chr22:50219832:G:A	7.98149e-21	-0.19689	-4.33526e-10
50220072	chr22:50220072:A:G	2.44153e-20	2.37476	-1.45357
50220141	chr22:50220141:A:G	1.95828e-18	6.57631	-1.27051
50220269	chr22:50220269:T:A	9.58038e-22	-0.901606	-1.41528
50220665	chr22:50220665:C:T	1.87419e-21	-1.64584	-4.33526e-10
50220918	chr22:50220918:G:A	5.74616e-21	-4.97395e-10	-0.525485
50220951	chr22:50220951:G:A	1.20597e-21	-2.08673	-4.33526e-10
50221169	chr22:50221169:C:T	1.4313e-21	-1.91543	-4.33526e-10
50221708	chr22:50221708:G:A	9.52748e-22	-2.12568	-0.196742
50222342	chr22:50222342:G:A	2.14308e-21	-1.51177	-4.33526e-10
50223295	chr22:50223295:A:C	2.9383e-21	-4.97395e-10	-1.19618
50223515	chr22:50223515:G:A	2.62548e-21	-4.97395e-10	-1.30875
50223861	chr22:50223861:G:C	1.30235e-20	-4.97395e-10	0.292739
50224041	chr22:50224041:G:A	2.27136e-21	-4.97395e-10	-1.45364
50224431	chr22:50224431:A:G	3.78096e-21	-4.97395e-10	-0.944038
50224555	chr22:50224555:G:A	3.26098e-21	-4.97395e-10	-1.09199
50224992	chr22:50224992:C:T	1.53322e-12	20.3162	-1.4396
50225178	chr22:50225178:C:G	4.31243e-21	-4.97395e-10	-0.812514
50226183	chr22:50226183:A:G	2.61267e-21	0.139914	-1.45356
50226697	chr22:50226697:T:C	2.92583e-21	-4.97395e-10	-1.20044
50226708	chr22:50226708:C:T	3.90114e-21	-4.97395e-10	-0.912747
50226877	chr22:50226877:C:T	9.80861e-22	-2.29334	-4.33526e-10
50227047	chr22:50227047:A:G	2.50878e-21	-4.97395e-10	-1.35422
50227190	chr22:50227190:T:C	2.28292e-21	-4.97395e-10	-1.44856
50227347	chr22:50227347:G:A	3.41132e-21	-1.04692	-4.33526e-10
50227349	chr22:50227349:A:G	3.14174e-21	-4.97395e-10	-1.12924
50227434	chr22:50227434:C:T	2.27229e-21	-1.45323	-4.33526e-10
50227475	chr22:50227475:C:T	1.0031e-21	-2.27092	-4.33526e-10
50227658	chr22:50227658:T:C	2.89017e-22	-2.1297	-1.38558
50228078	chr22:50228078:C:T	3.91845e-22	-2.29128	-0.919623
50228186	chr22:50228186:C:T	9.1838e-22	-2.23723	-0.121931
50228303	chr22:50228303:TCA:T	2.11373e-21	-1.52556	-4.33526e-10
50228683	chr22:50228683:C:T	3.1155e-21	-4.97395e-10	-1.13763
50228778	chr22:50228778:G:A	2.49844e-21	-4.97395e-10	-1.35835
50229430	chr22:50229430:A:G	4.94003e-21	-4.97395e-10	-0.676645
50229576	chr22:50229576:G:A	2.55808e-21	-4.97395e-10	-1.33476
50230378	chr22:50230378:A:G	1.91448e-20	2.11454	-1.43652
50231040	chr22:50231040:C:T	2.02622e-20	-4.97395e-10	0.73474
50231445	chr22:50231445:A:C	4.37996e-21	-4.97395e-10	-0.796976
50231497	chr22:50231497:C:G	5.72927e-21	-0.0566327	-0.471795
50231716	chr22:50231716:G:A	5.47782e-21	-4.97395e-10	-0.573309
50231720	chr22:50231720:G:A	5.08529e-22	-2.19621	-0.754037
50231987	chr22:50231987:G:A	5.19933e-21	-0.133525	-0.491962
50232223	chr22:50232223:A:G	5.95127e-21	-0.02965	-0.460761
50232501	chr22:50232501:G:A	5.54921e-21	-4.97395e-10	-0.56036
50232904	chr22:50232904:C:T	9.87626e-22	-2.28647	-4.33526e-10
50233043	chr22:50233043:A:T	5.10762e-21	-0.643282	-4.33526e-10
50233668	chr22:50233668:T:C	5.12076e-21	-0.0965173	-0.544197
50233804	chr22:50233804:C:T	4.40812e-21	-0.2552	-0.535368
50233810	chr22:50233810:G:A	4.7169e-21	-0.187496	-0.535368
50234022	chr22:50234022:C:A	2.55894e-21	-1.33442	-4.33526e-10
50234174	chr22:50234174:C:T	2.96973e-21	-4.97395e-10	-1.18554
50235397	chr22:50235397:A:G	4.69661e-21	-0.245214	-0.481962
50235420	chr22:50235420:C:G	2.41734e-21	-4.97395e-10	-1.39135
50235803	chr22:50235803:G:A	3.14738e-22	-2.21188	-1.21815
50235809	chr22:50235809:G:A	4.43099e-21	-0.785392	-4.33526e-10
50235822	chr22:50235822:C:T	4.22588e-21	-4.97395e-10	-0.832788
50236102	chr22:50236102:G:A	5.49223e-21	-4.97395e-10	-0.570682
50236158	chr22:50236158:C:T	4.63222e-21	-0.231421	-0.509559
50236160	chr22:50236160:G:A	5.40454e-21	-4.97395e-10	-0.586776
50236213	chr22:50236213:G:T	5.22797e-21	-4.97395e-10	-0.619994
50236264	chr22:50236264:T:C	2.83389e-21	-4.97395e-10	-1.23236
50236630	chr22:50236630:C:A	6.16985e-21	-4.97395e-10	-0.454342
50237044	chr22:50237044:A:C	2.28647e-21	-4.97395e-10	-1.44701
50237249	chr22:50237249:G:C	6.35926e-21	-4.97395e-10	-0.424105
50237269	chr22:50237269:T:G	9.43686e-18	6.87836	-4.33526e-10
50237533	chr22:50237533:G:A	2.69461e-22	-2.26915	-1.3162
50237603	chr22:50237603:C:T	8.50849e-20	-4.97395e-10	2.16963
50237830	chr22:50237830:T:C	2.83715e-18	7.1258	-1.44926
50237911	chr22:50237911:G:T	4.01763e-21	-0.243781	-0.639541
50237942	chr22:50237942:G:C	3.14599e-21	-4.97395e-10	-1.12789
50238030	chr22:50238030:A:G	7.83989e-22	-1.86467	-0.652708
50238255	chr22:50238255:G:A	1.13912e-21	-2.14376	-4.33526e-10
50238372	chr22:50238372:G:A	3.30697e-21	-1.07798	-4.33526e-10
50238410	chr22:50238410:T:C	4.55142e-22	-1.86167	-1.19949
50238773	chr22:50238773:G:A	6.74185e-21	-4.97395e-10	-0.365682
50238825	chr22:50238825:T:C	3.85718e-21	-4.97395e-10	-0.924081
50239050	chr22:50239050:C:A	4.12577e-21	-0.856763	-4.33526e-10
50239253	chr22:50239253:T:C	4.096e-21	-0.31355	-0.550455
50239317	chr22:50239317:T:C	4.36612e-21	-0.334598	-0.465543
50239623	chr22:50239623:T:C	4.37721e-21	-0.331346	-0.466259
50240142	chr22:50240142:T:C	8.22082e-19	5.86294	-1.42511
50240191	chr22:50240191:G:C	1.93474e-21	-1.61404	-4.33526e-10
50240272	chr22:50240272:G:A	3.71017e-21	-4.97395e-10	-0.962939
50240401	chr22:50240401:T:C	3.66539e-21	-4.97395e-10	-0.975081
50240692	chr22:50240692:C:A	3.71372e-21	-0.514157	-0.447825
50240749	chr22:50240749:G:A	1.56336e-20	0.475407	-4.33526e-10
50240906	chr22:50240906:T:C	3.45322e-21	-1.03471	-4.33526e-10
50241007	chr22:50241007:G:A	1.5408e-14	15.4817	-1.20529
50241249	chr22:50241249:T:C	1.00443e-21	-2.2696	-4.33526e-10
50241329	chr22:50241329:A:G	2.94341e-22	-2.19774	-1.29929
50241586	chr22:50241586:G:A	1.00472e-21	-2.2693	-4.33526e-10
50241652	chr22:50241652:G:A	2.87841e-21	-4.97395e-10	-1.21678
50242061	chr22:50242061:G:A	6.89263e-22	-1.96022	-0.685933
50242091	chr22:50242091:G:A	3.39302e-21	-0.543807	-0.508488
50242307	chr22:50242307:A:C	4.53464e-21	-0.252102	-0.510169
50242494	chr22:50242494:TCAAAAA:T	2.14938e-21	-1.50884	-4.33526e-10
50242581	chr22:50242581:A:C	4.13318e-21	-0.854968	-4.33526e-10
50242600	chr22:50242600:T:C	7.77022e-19	5.83508	-1.45363
50242806	chr22:50242806:TTTAA:T	7.97584e-20	-4.97395e-10	2.10499
50242859	chr22:50242859:A:G	5.03864e-21	-4.97395e-10	-0.65688
50243187	chr22:50243187:C:T	2.50226e-21	-4.97395e-10	-1.35682
50243277	chr22:50243277:A:G	3.20286e-21	-0.499809	-0.610162
50243366	chr22:50243366:T:C	2.28885e-21	-4.97395e-10	-1.44597
50243779	chr22:50243779:G:A	1.04435e-21	-2.23062	-4.33526e-10
50244149	chr22:50244149:A:G	2.63167e-21	-4.97395e-10	-1.3064
50244450	chr22:50244450:T:C	2.67462e-21	-4.97395e-10	-1.29021
50244484	chr22:50244484:G:A	2.42397e-21	-4.97395e-10	-1.38861
50244989	chr22:50244989:T:C	3.89185e-21	-0.151382	-0.76375
50245229	chr22:50245229:G:C	4.30248e-21	-0.814825	-4.33526e-10
50245269	chr22:50245269:G:T	2.28671e-21	-4.97395e-10	-1.4469
50245363	chr22:50245363:A:G	2.28541e-21	-4.97395e-10	-1.44747
50245668	chr22:50245668:G:A	2.27136e-21	-4.97395e-10	-1.45364
50245827	chr22:50245827:T:C	7.08545e-21	-0.532686	0.216713
50245867	chr22:50245867:T:C	4.9512e-22	-1.54013	-1.43684
50245883	chr22:50245883:G:A	6.48623e-22	-1.52124	-1.18568
50245986	chr22:50245986:T:C	6.47463e-21	-0.406124	-4.33526e-10
50246226	chr22:50246226:G:A	1.54285e-19	-4.97395e-10	2.76478
50246279	chr22:50246279:G:A	5.01875e-22	-2.2941	-0.669316
50246423	chr22:50246423:G:C	5.17658e-21	-0.629871	-4.33526e-10
50246434	chr22:50246434:G:A	5.7752e-21	-4.97395e-10	-0.520443
50246622	chr22:50246622:C:T	9.9829e-22	-2.27573	-4.33526e-10
50246640	chr22:50246640:C:T	5.4322e-21	-4.97395e-10	-0.581672
50246861	chr22:50246861:C:T	5.00574e-21	-4.97395e-10	-0.663431
50247049	chr22:50247049:G:A	2.5708e-21	-4.97395e-10	-1.3298
50247079	chr22:50247079:A:G	2.40748e-22	-2.27296	-1.42506
50247492	chr22:50247492:A:G	1.49305e-20	-4.97395e-10	0.42939
50247516	chr22:50247516:C:T	3.3073e-21	-4.97395e-10	-1.07788
50247528	chr22:50247528:A:G	4.16183e-21	-4.97395e-10	-0.848061
50247551	chr22:50247551:A:G	4.03866e-21	-4.97395e-10	-0.878103
50247942	chr22:50247942:C:T	2.32669e-22	-2.28259	-1.44956
50248178	chr22:50248178:A:G	2.27546e-21	-4.97395e-10	-1.45184
50248401	chr22:50248401:G:A	3.70157e-21	-0.96526	-4.33526e-10
50248593	chr22:50248593:C:G	3.30146e-20	-4.97395e-10	1.22293
50248749	chr22:50248749:C:T	3.42385e-21	-1.04325	-4.33526e-10
50248899	chr22:50248899:C:A	3.2523e-21	-1.09465	-4.33526e-10
50249517	chr22:50249517:C:G	2.30761e-21	-4.97395e-10	-1.4378
50249541	chr22:50249541:CAT:C	3.52887e-21	-1.01304	-4.33526e-10
50249806	chr22:50249806:T:C	3.67666e-22	-1.82287	-1.45172
50249807	chr22:50249807:G:A	2.29132e-21	-4.97395e-10	-1.44489
50249919	chr22:50249919:A:G	3.58919e-22	-1.84647	-1.4522
50250352	chr22:50250352:G:A	2.77685e-21	-4.97395e-10	-1.2527
50250573	chr22:50250573:G:A	3.58319e-21	-0.997761	-4.33526e-10
50251396	chr22:50251396:G:A	2.27284e-21	-4.97395e-10	-1.45299
50251621	chr22:50251621:G:A	2.61177e-22	-2.16547	-1.4511
50251750	chr22:50251750:G:A	4.77093e-21	-4.97395e-10	-0.711474
50251928	chr22:50251928:G:C	4.42764e-21	-4.97395e-10	-0.78615
50251936	chr22:50251936:G:A	4.12746e-21	-0.856354	-4.33526e-10
50251944	chr22:50251944:GC:G	4.28459e-21	-0.818992	-4.33526e-10
50252083	chr22:50252083:A:G	4.49303e-21	-0.771489	-4.33526e-10
50252093	chr22:50252093:C:G	1.08814e-21	-2.18955	-4.33526e-10
50252274	chr22:50252274:T:C	3.38426e-21	-1.05488	-4.33526e-10
50252362	chr22:50252362:T:G	3.20206e-21	-4.97395e-10	-1.11022
50252545	chr22:50252545:C:G	4.7147e-21	-0.723331	-4.33526e-10
50252790	chr22:50252790:GC:G	3.80414e-21	-4.97395e-10	-0.937925
50252999	chr22:50252999:G:A	3.48186e-21	-4.97395e-10	-1.02645
50253280	chr22:50253280:C:T	4.54903e-21	-0.759102	-4.33526e-10
50253599	chr22:50253599:G:A	4.02956e-22	-2.29653	-0.886414
50253686	chr22:50253686:T:C	4.6519e-22	-2.29876	-0.740571
50254040	chr22:50254040:A:T	3.81283e-21	-0.610164	-0.32548
50254075	chr22:50254075:A:C	4.3249e-21	-4.97395e-10	-0.809628
50254133	chr22:50254133:G:A	5.26954e-22	-2.22979	-0.684874
50254270	chr22:50254270:G:C	2.74042e-21	-4.97395e-10	-1.2659
50254427	chr22:50254427:C:T	8.04068e-22	-2.24136	-0.250724
50254449	chr22:50254449:G:A	7.94731e-22	-2.24029	-0.263475
50254479	chr22:50254479:C:T	4.69308e-22	-2.24369	-0.78682
50254537	chr22:50254537:G:A	4.8251e-22	-2.22955	-0.773225
50254552	chr22:50254552:T:C	1.36209e-20	-4.97395e-10	0.337586
50254729	chr22:50254729:C:T	6.05963e-21	0.785005	-1.25737
50254911	chr22:50254911:A:T	4.11548e-22	-1.79414	-1.3677
50255070	chr22:50255070:C:T	5.33644e-21	-4.97395e-10	-0.599457
50255092	chr22:50255092:C:T	2.63771e-22	-2.25363	-1.35306
50255105	chr22:50255105:A:G	2.65317e-22	-2.23589	-1.36496
50255460	chr22:50255460:G:A	3.21726e-21	-1.10548	-4.33526e-10
50255868	chr22:50255868:A:G	4.30825e-22	-1.74692	-1.36915
50256841	chr22:50256841:A:C	3.9049e-22	-1.79513	-1.41924
50256941	chr22:50256941:G:A	4.44859e-21	-0.781429	-4.33526e-10
50257071	chr22:50257071:G:A	1.04223e-21	-2.23265	-4.33526e-10
50257387	chr22:50257387:G:A	2.62387e-21	-4.97395e-10	-1.30937
50257695	chr22:50257695:T:A	2.3321e-21	-4.97395e-10	-1.42724
50257865	chr22:50257865:C:G	2.31822e-21	-4.97395e-10	-1.43322
50258219	chr22:50258219:C:T	3.31913e-22	-2.29863	-1.07827
50258233	chr22:50258233:C:T	1.21822e-17	8.36012	-1.2264
50258249	chr22:50258249:G:A	5.44014e-22	-1.66993	-1.21286
50258471	chr22:50258471:C:T	2.95153e-21	-4.97395e-10	-1.19169
50258690	chr22:50258690:C:T	1.93384e-18	6.26095	-0.967707
50258784	chr22:50258784:G:A	2.5235e-21	-4.97395e-10	-1.34837
50258945	chr22:50258945:A:G	2.82162e-21	-4.97395e-10	-1.23671
50259089	chr22:50259089:T:C	1.84669e-16	10.9415	-1.08918
50259595	chr22:50259595:C:T	2.34828e-21	-4.97395e-10	-1.42033
50259700	chr22:50259700:T:C	2.59757e-21	-4.97395e-10	-1.31944
50260302	chr22:50260302:A:G	3.73209e-17	8.24535	0.0079425
50260506	chr22:50260506:C:T	2.35532e-21	-4.97395e-10	-1.41734
50260735	chr22:50260735:G:A	2.47157e-21	-1.36916	-4.33526e-10
50261239	chr22:50261239:A:G	2.32979e-20	0.487107	0.387242
50261558	chr22:50261558:C:T	2.37419e-21	-4.97395e-10	-1.40936
50261918	chr22:50261918:G:C	2.66979e-16	11.5072	-1.28626
50262294	chr22:50262294:C:T	3.45996e-20	2.33169	-1.06187
50262915	chr22:50262915:T:C	2.33073e-21	-4.97395e-10	-1.42783
50263389	chr22:50263389:G:A	2.53022e-21	-4.97395e-10	-1.34571
50263647	chr22:50263647:C:T	2.35362e-21	-4.97395e-10	-1.41806
50263928	chr22:50263928:C:T	2.66057e-21	-4.97395e-10	-1.29548
50263986	chr22:50263986:A:G	3.69471e-21	-4.97395e-10	-0.967114
50264541	chr22:50264541:C:T	1.61201e-21	-1.79653	-4.33526e-10
50265243	chr22:50265243:G:A	2.32933e-21	-4.97395e-10	-1.42844
50265838	chr22:50265838:C:T	2.75177e-20	0.811399	0.229414
50266232	chr22:50266232:T:C	1.87353e-19	1.34505	1.61393
50266460	chr22:50266460:G:A	2.39915e-21	-4.97395e-10	-1.3989
50266751	chr22:50266751:A:G	1.50439e-21	-1.86563	-4.33526e-10
50266875	chr22:50266875:C:T	3.01713e-22	-2.20931	-1.26298
50267392	chr22:50267392:G:A	5.75611e-21	-4.97395e-10	-0.523755
50267492	chr22:50267492:G:A	3.34025e-21	-4.97395e-10	-1.06797
50267952	chr22:50267952:G:A	5.16059e-18	6.45016	-0.175371
50268583	chr22:50268583:C:T	1.10167e-21	-2.24107	0.0638854
50268687	chr22:50268687:G:C	3.53389e-21	-4.97395e-10	-1.01162
50268734	chr22:50268734:T:G	2.27147e-21	-4.97395e-10	-1.45359
50269025	chr22:50269025:G:A	6.22166e-21	-4.97395e-10	-0.445979
50269093	chr22:50269093:C:T	3.09223e-18	6.25039	-0.48776
50269108	chr22:50269108:T:G	1.85745e-20	-2.09435	2.74212
50269112	chr22:50269112:C:A	3.43216e-18	6.32286	-0.455929
50269349	chr22:50269349:G:A	2.28839e-21	-4.97395e-10	-1.44617
50269674	chr22:50269674:G:A	2.36532e-21	-4.97395e-10	-1.4131
50269750	chr22:50269750:T:C	3.01975e-21	-4.97395e-10	-1.16884
50269862	chr22:50269862:G:A	1.16375e-21	-2.12237	-4.33526e-10
50270165	chr22:50270165:C:T	1.47264e-20	1.71219	-1.29656
50270797	chr22:50270797:G:A	5.48861e-22	-1.92757	-0.946361
50270828	chr22:50270828:G:A	3.58319e-21	-4.97395e-10	-0.997761
50270987	chr22:50270987:C:T	1.09259e-21	-2.18546	-4.33526e-10
50271023	chr22:50271023:TTCC:T	2.71467e-21	-4.97395e-10	-1.27534
50271066	chr22:50271066:A:G	1.21595e-20	-2.1989	2.42299
50271372	chr22:50271372:C:CT	9.89217e-22	-2.28486	-4.33526e-10
50271528	chr22:50271528:A:C	9.62377e-17	10.1181	-0.917518
50271969	chr22:50271969:C:T	2.45428e-21	-4.97395e-10	-1.37618
50272204	chr22:50272204:C:G	2.46617e-19	2.7202	0.513621
50272381	chr22:50272381:T:C	4.90984e-17	6.93811	1.58945
50272393	chr22:50272393:C:T	3.06733e-21	-4.97395e-10	-1.15321
50272428	chr22:50272428:C:T	2.5287e-21	-4.97395e-10	-1.34631
50272993	chr22:50272993:C:G	2.5749e-21	-4.97395e-10	-1.3282
50273293	chr22:50273293:T:G	6.76614e-21	-0.357015	-0.00507005
50273461	chr22:50273461:G:A	5.22744e-22	-2.22956	-0.693119
50273788	chr22:50273788:C:G	7.29197e-22	-1.29092	-1.2989
50273818	chr22:50273818:C:T	9.86059e-22	-2.28806	-4.33526e-10
50273844	chr22:50273844:A:G	3.24765e-21	-1.09609	-4.33526e-10
50273846	chr22:50273846:T:C	1.415e-20	-4.97395e-10	0.375699
50273881	chr22:50273881:A:G	3.59227e-22	-2.12633	-1.17149
50273893	chr22:50273893:G:A	3.57715e-22	-2.11317	-1.18887
50273910	chr22:50273910:C:G	9.8604e-22	-2.28807	-4.33526e-10
50273922	chr22:50273922:T:C	4.76414e-22	-1.72642	-1.28906
50273923	chr22:50273923:C:T	2.55558e-21	-4.97395e-10	-1.33574
50273954	chr22:50273954:A:C	8.41997e-20	2.8419	-0.682726
50273956	chr22:50273956:T:C	1.22377e-19	3.25007	-0.716983
50274004	chr22:50274004:A:G	2.86293e-22	-2.21221	-1.31254
50274946	chr22:50274946:C:T	2.31663e-21	-4.97395e-10	-1.4339
50275092	chr22:50275092:CCTGT:C	3.28433e-21	-4.97395e-10	-1.08485
50275379	chr22:50275379:C:T	2.27211e-21	-4.97395e-10	-1.45331
50275782	chr22:50275782:A:G	2.29164e-21	-4.97395e-10	-1.44475
50276062	chr22:50276062:A:C	2.62024e-19	2.52906	0.765357
50276187	chr22:50276187:G:A	3.07597e-19	2.79494	0.659831
50276197	chr22:50276197:G:A	8.1999e-21	-4.97395e-10	-0.169895
50276535	chr22:50276535:C:G	9.77172e-22	-2.29711	-4.33526e-10
50277180	chr22:50277180:A:G	2.32004e-21	-4.97395e-10	-1.43243
50277264	chr22:50277264:G:A	2.2735e-21	-4.97395e-10	-1.4527
50277428	chr22:50277428:C:T	2.27181e-21	-4.97395e-10	-1.45344
50277459	chr22:50277459:G:A	1.47219e-19	2.7179	-4.33526e-10
50277541	chr22:50277541:G:A	4.51718e-21	-4.97395e-10	-0.766127
50277544	chr22:50277544:G:T	1.94733e-19	2.83657	0.161043
50277639	chr22:50277639:C:T	5.72729e-21	-4.97395e-10	-0.528774
50277738	chr22:50277738:G:A	1.86223e-20	1.03559	-0.385249
50278051	chr22:50278051:C:T	1.9358e-21	-1.6135	-4.33526e-10
50279047	chr22:50279047:C:A	2.02454e-20	-4.97395e-10	0.733913
50279118	chr22:50279118:T:C	9.45225e-22	-0.887451	-1.4429
50279404	chr22:50279404:C:T	8.63048e-21	-0.660247	0.541531
50279555	chr22:50279555:C:A	1.70996e-20	-4.97395e-10	0.56504
50279968	chr22:50279968:A:G	5.89579e-21	0.914428	-1.4142
50280328	chr22:50280328:T:C	1.00493e-21	-2.2691	-4.33526e-10
50280364	chr22:50280364:C:G	2.2321e-21	-1.47107	-4.33526e-10
50280512	chr22:50280512:C:T	1.17688e-20	-4.97395e-10	0.191438
50280822	chr22:50280822:A:G	9.57636e-21	1.32939	-1.34411
50281223	chr22:50281223:G:A	9.78005e-22	-2.29626	-4.33526e-10
50281431	chr22:50281431:C:T	3.579e-21	-4.97395e-10	-0.998932
50281866	chr22:50281866:G:A	5.92786e-21	-4.97395e-10	-0.494353
50281890	chr22:50281890:G:A	2.91906e-21	-4.97395e-10	-1.20275
50281979	chr22:50281979:C:T	2.39577e-21	-4.97395e-10	-1.40031
50282193	chr22:50282193:C:T	4.13428e-21	0.0184481	-0.873151
50282480	chr22:50282480:T:A	3.66267e-21	-4.97395e-10	-0.975823
50282571	chr22:50282571:A:G	2.3304e-21	-4.97395e-10	-1.42798
50282574	chr22:50282574:G:A	3.10772e-22	-2.2963	-1.14641
50283063	chr22:50283063:C:T	9.87325e-22	-2.28677	-4.33526e-10
50283450	chr22:50283450:C:T	3.28765e-21	-4.97395e-10	-1.08384
50283738	chr22:50283738:T:C	2.39694e-21	-1.39982	-4.33526e-10
50283979	chr22:50283979:T:C	2.21339e-16	10.8348	-0.801378
50284317	chr22:50284317:C:A	5.20521e-21	-4.97395e-10	-0.624356
50284348	chr22:50284348:G:A	3.70252e-21	-4.97395e-10	-0.965004
50284482	chr22:50284482:T:A	2.2021e-21	-1.37549	-0.109117
50284853	chr22:50284853:G:C	6.33089e-21	-4.97395e-10	-0.428576
50284982	chr22:50284982:C:G	9.8452e-22	-2.28962	-4.33526e-10
50285045	chr22:50285045:G:A	3.40091e-21	-1.17522	0.125251
50285139	chr22:50285139:T:C	7.72911e-22	-1.12166	-1.40995
50285220	chr22:50285220:C:T	3.13999e-21	-4.97395e-10	-1.12979
50285972	chr22:50285972:G:C	2.82564e-21	-4.97395e-10	-1.23528
50286164	chr22:50286164:G:A	9.75984e-22	-2.29833	-4.33526e-10
50286808	chr22:50286808:G:C	9.81392e-22	-2.2928	-4.33526e-10
50286872	chr22:50286872:G:A	2.17455e-21	-1.60254	0.105344
50287124	chr22:50287124:T:C	5.07493e-22	-1.79966	-1.15263
50287811	chr22:50287811:G:A	7.36394e-21	-4.97395e-10	-0.277422
50288095	chr22:50288095:A:C	2.83551e-21	-4.97395e-10	-1.23179
50288182	chr22:50288182:G:A	2.80808e-21	-4.97395e-10	-1.24151
50288198	chr22:50288198:G:A	5.07603e-22	-1.5781	-1.37397
50289266	chr22:50289266:G:A	2.83304e-21	-4.97395e-10	-1.23267
50289281	chr22:50289281:A:G	1.1549e-20	-4.97395e-10	0.172581
50289353	chr22:50289353:G:A	5.87531e-21	-0.503258	-4.33526e-10
50289492	chr22:50289492:T:C	5.64881e-21	0.895247	-1.43782
50289633	chr22:50289633:T:C	2.70194e-20	0.730354	0.292183
50289739	chr22:50289739:G:A	2.2748e-21	-4.97395e-10	-1.45212
50289926	chr22:50289926:G:A	2.99456e-21	-4.97395e-10	-1.17722
50290926	chr22:50290926:G:A	2.60503e-21	-4.97395e-10	-1.31657
50291272	chr22:50291272:C:G	2.4683e-21	-4.97395e-10	-1.37049
50291791	chr22:50291791:A:G	8.51199e-22	-1.53393	-0.901193
50291875	chr22:50291875:C:G	4.02193e-22	-1.74283	-1.44201
50291890	chr22:50291890:T:C	1.26448e-21	-2.03936	-4.33526e-10
50291891	chr22:50291891:T:C	2.70275e-22	-2.16641	-1.41593
50292075	chr22:50292075:C:T	4.11185e-21	-4.97395e-10	-0.860143
50292260	chr22:50292260:C:T	8.57955e-21	-4.97395e-10	-0.124634
50292543	chr22:50292543:T:G	3.64854e-22	-1.89239	-1.38989
50292796	chr22:50292796:G:A	2.27729e-21	-4.97395e-10	-1.45103
50292881	chr22:50292881:A:G	5.27806e-22	-1.47795	-1.43509
50293275	chr22:50293275:C:T	2.29525e-21	-4.97395e-10	-1.44318
50293320	chr22:50293320:C:A	1.14439e-21	-2.13915	-4.33526e-10
50293379	chr22:50293379:C:T	7.17728e-22	-1.31708	-1.2886
50293474	chr22:50293474:T:C	6.94002e-22	-1.65702	-0.982278
50293593	chr22:50293593:A:T	5.55365e-21	-4.97395e-10	-0.559561
50294649	chr22:50294649:C:T	2.35395e-21	-4.97395e-10	-1.41792
50295194	chr22:50295194:A:G	3.921e-22	-1.83538	-1.37488
50295248	chr22:50295248:C:T	5.48531e-21	-4.97395e-10	-0.571942
50295269	chr22:50295269:G:A	4.77851e-21	-4.97395e-10	-0.709887
50295463	chr22:50295463:C:T	2.40453e-21	-4.97395e-10	-1.39666
50295714	chr22:50295714:G:A	2.32979e-21	-4.97395e-10	-1.42824
50295815	chr22:50295815:C:T	2.36815e-22	-2.28534	-1.42915
50295872	chr22:50295872:A:G	5.24209e-21	-4.97395e-10	-0.617295
50295939	chr22:50295939:T:A	2.32825e-21	-4.97395e-10	-1.4289
50295963	chr22:50295963:G:A	4.9356e-20	0.98954	0.635502
50295989	chr22:50295989:C:T	5.47854e-22	-1.46287	-1.4129
50296033	chr22:50296033:T:C	4.35746e-22	-1.9147	-1.19001
50296162	chr22:50296162:G:A	3.49049e-21	-4.97395e-10	-1.02397
50296724	chr22:50296724:G:A	2.29323e-21	-4.97395e-10	-1.44405
50296801	chr22:50296801:A:G	7.34303e-22	-1.34906	-1.23379
50297003	chr22:50297003:A:G	4.64644e-21	-4.97395e-10	-0.737915
50297175	chr22:50297175:G:A	5.80681e-22	-2.27011	-0.547457
50297443	chr22:50297443:C:T	7.8346e-22	-1.68233	-0.835721
50297879	chr22:50297879:G:A	3.18957e-22	-1.96454	-1.45217
50297980	chr22:50297980:T:C	3.39272e-22	-1.90715	-1.44782
50298700	chr22:50298700:T:C	2.54183e-22	-2.19238	-1.45134
50298835	chr22:50298835:G:A	2.5092e-21	-4.97395e-10	-1.35405
50299326	chr22:50299326:G:A	1.48485e-21	-1.8787	-4.33526e-10
50300005	chr22:50300005:A:G	5.02814e-22	-1.58383	-1.37772
50300291	chr22:50300291:A:ATCG	2.29239e-21	-4.97395e-10	-1.44442
50300315	chr22:50300315:C:A	5.24572e-21	-4.97395e-10	-0.616603
50300473	chr22:50300473:G:A	6.18787e-21	-4.97395e-10	-0.451424
50300501	chr22:50300501:A:G	3.8217e-22	-1.7823	-1.45361
50300709	chr22:50300709:T:A	2.27493e-21	-4.97395e-10	-1.45207
50301013	chr22:50301013:T:C	1.00602e-21	-2.26802	-4.33526e-10
50301414	chr22:50301414:C:CACAT	6.06936e-21	-4.97395e-10	-0.470762
50301460	chr22:50301460:C:T	5.76353e-21	-4.97395e-10	-0.522466
50301556	chr22:50301556:C:T	4.30824e-21	-4.97395e-10	-0.813486
50301560	chr22:50301560:T:G	1.45739e-21	-0.852536	-1.04484
50301838	chr22:50301838:C:T	2.93735e-21	-4.97395e-10	-1.19651
50301839	chr22:50301839:G:A	9.81015e-22	-2.29318	-4.33526e-10
50302134	chr22:50302134:G:A	4.85143e-21	-4.97395e-10	-0.694743
50302466	chr22:50302466:C:G	2.40623e-21	-4.97395e-10	-1.39595
50302564	chr22:50302564:C:T	3.09809e-21	-4.97395e-10	-1.14323
50302648	chr22:50302648:G:A	5.43482e-21	-4.97395e-10	-0.581189
50302674	chr22:50302674:C:A	2.40833e-21	-4.97395e-10	-1.39508
50302898	chr22:50302898:C:G	2.3539e-21	-4.97395e-10	-1.41794
50303075	chr22:50303075:C:T	5.81e-22	-1.96685	-0.850167
50303160	chr22:50303160:C:T	5.37442e-21	-4.97395e-10	-0.592365
50303453	chr22:50303453:G:A	9.86156e-22	-2.28796	-4.33526e-10
50303859	chr22:50303859:G:A	4.50187e-21	-4.97395e-10	-0.769523
50303917	chr22:50303917:G:C	8.56663e-22	-2.06911	-0.359618
50303965	chr22:50303965:G:A	2.28436e-21	-4.97395e-10	-1.44793
50304182	chr22:50304182:C:A	2.75073e-22	-2.11171	-1.45303
50304292	chr22:50304292:T:A	1.67518e-21	-1.75809	-4.33526e-10
50304506	chr22:50304506:A:G	2.77934e-22	-2.20534	-1.34904
50304530	chr22:50304530:TG:T	1.33543e-21	-1.98476	-4.33526e-10
50305081	chr22:50305081:G:A	2.73165e-22	-2.22193	-1.34977
50305141	chr22:50305141:C:T	6.09155e-21	-4.97395e-10	-0.467113
50305201	chr22:50305201:C:A	2.27139e-21	-4.97395e-10	-1.45363
50305204	chr22:50305204:G:A	2.57278e-21	-4.97395e-10	-1.32903
50305209	chr22:50305209:G:A	3.39322e-21	-4.97395e-10	-1.05224
50305619	chr22:50305619:G:A	3.22648e-21	-4.97395e-10	-1.10262
50305874	chr22:50305874:T:C	2.9057e-21	-4.97395e-10	-1.20734
50305875	chr22:50305875:T:TG	3.06353e-21	-4.97395e-10	-1.15445
50305910	chr22:50305910:C:G	3.30893e-21	0.343743	-1.42113
50305985	chr22:50305985:T:TG	1.55959e-21	-1.82959	-4.33526e-10
50306001	chr22:50306001:A:C	1.77111e-21	-1.70241	-4.33526e-10
50306392	chr22:50306392:A:G	8.70761e-22	-1.00961	-1.40279
50306610	chr22:50306610:G:A	7.64166e-21	1.21313	-1.45353
50306803	chr22:50306803:G:A	2.35497e-21	-4.97395e-10	-1.41749
50306852	chr22:50306852:T:C	2.28221e-21	-4.97395e-10	-1.44887
50307027	chr22:50307027:C:CA	9.93434e-22	-2.2806	-4.33526e-10
50307389	chr22:50307389:G:A	2.93034e-21	-4.97395e-10	-1.1989
50307473	chr22:50307473:G:A	5.04454e-22	-1.84187	-1.11643
50307702	chr22:50307702:G:C	6.42205e-21	-0.414278	-4.33526e-10
50308183	chr22:50308183:C:T	6.9827e-21	1.09209	-1.42267
50308277	chr22:50308277:C:T	3.32985e-18	7.22061	-1.38394
50308526	chr22:50308526:T:C	1.23154e-21	-1.16852	-0.897232
50308672	chr22:50308672:T:C	1.11145e-21	-1.22401	-0.944338
50309078	chr22:50309078:G:A	1.07708e-21	-0.815748	-1.38401
50309169	chr22:50309169:C:T	7.30258e-22	-1.83287	-0.755506
50309237	chr22:50309237:C:T	4.87e-21	-4.97395e-10	-0.690922
50309340	chr22:50309340:T:G	3.41152e-21	-4.97395e-10	-1.04686
50309472	chr22:50309472:C:G	1.05707e-21	-2.21852	-4.33526e-10
50309566	chr22:50309566:C:T	7.82639e-22	-1.47501	-1.04409
50309878	chr22:50309878:G:A	9.75527e-22	-2.29879	-4.33526e-10
50309896	chr22:50309896:C:T	1.29107e-21	-1.09766	-0.920884
50310090	chr22:50310090:G:A	2.57456e-21	-4.97395e-10	-1.32834
50310297	chr22:50310297:T:C	2.48114e-21	-4.97395e-10	-1.3653
50310385	chr22:50310385:T:A	2.69553e-21	-4.97395e-10	-1.28242
50310501	chr22:50310501:T:C	6.52163e-22	-2.19397	-0.507505
50310514	chr22:50310514:T:C	9.41969e-22	-1.31531	-1.01849
50310768	chr22:50310768:C:T	3.15645e-22	-2.07212	-1.35503
50310812	chr22:50310812:T:C	1.25387e-21	-1.04566	-1.00212
50310923	chr22:50310923:A:G	7.76837e-22	-1.30262	-1.22392
50310975	chr22:50310975:C:T	2.40485e-21	-4.97395e-10	-1.39653
50311651	chr22:50311651:C:T	3.03527e-21	-4.97395e-10	-1.16372
50311724	chr22:50311724:G:A	3.03964e-21	-4.97395e-10	-1.16228
50311934	chr22:50311934:G:C	3.77065e-21	-4.97395e-10	-0.946768
50312052	chr22:50312052:C:T	3.97813e-21	-0.893204	-4.33526e-10
50312071	chr22:50312071:C:T	4.82567e-21	-4.97395e-10	-0.700066
50312406	chr22:50312406:G:A	1.06591e-21	-2.21019	-4.33526e-10
50312450	chr22:50312450:G:A	6.72419e-21	1.0702	-1.4385
50312649	chr22:50312649:G:A	8.16339e-21	-4.97395e-10	-0.174356
50313721	chr22:50313721:C:T	4.04995e-22	-1.75887	-1.41902
50313784	chr22:50313784:T:C	2.44094e-21	-4.97395e-10	-1.38163
50314340	chr22:50314340:C:T	2.40907e-22	-2.25066	-1.4467
50314539	chr22:50314539:G:A	6.43184e-21	-4.97395e-10	-0.412756
50314905	chr22:50314905:G:A	1.09327e-21	-1.27852	-0.90632
50315299	chr22:50315299:C:T	2.95007e-20	-0.250679	1.36108
50315326	chr22:50315326:C:G	3.20681e-21	-4.97395e-10	-1.10874
50315544	chr22:50315544:T:C	1.01238e-21	-0.844515	-1.41719
50315645	chr22:50315645:T:C	2.33923e-21	-4.97395e-10	-1.4242
50315650	chr22:50315650:G:A	2.67841e-21	-4.97395e-10	-1.28879
50315773	chr22:50315773:AGAG:A	7.6162e-21	1.16182	-1.40556
50315857	chr22:50315857:G:A	2.69406e-21	-1.28297	-4.33526e-10
50316016	chr22:50316016:A:T	1.10904e-21	-2.17053	-4.33526e-10
50316037	chr22:50316037:C:T	7.87926e-22	-1.0621	-1.45027
50316680	chr22:50316680:T:C	3.65142e-21	-0.9789	-4.33526e-10
50316851	chr22:50316851:G:A	6.50984e-21	-4.97395e-10	-0.400701
50317531	chr22:50317531:G:A	3.01376e-21	-4.97395e-10	-1.17083
50317619	chr22:50317619:C:T	3.35731e-22	-2.20426	-1.1612
50318023	chr22:50318023:A:G	3.74652e-21	0.369454	-1.32264
50318630	chr22:50318630:A:G	2.60804e-21	-4.97395e-10	-1.31542
50318683	chr22:50318683:G:A	2.35533e-21	-0.100151	-1.31718
50318908	chr22:50318908:C:T	8.75017e-21	-4.97395e-10	-0.104942
50318919	chr22:50318919:G:A	1.79955e-21	-0.269917	-1.41656
50318936	chr22:50318936:T:C	3.01932e-22	-2.04342	-1.42815
50319041	chr22:50319041:T:C	1.952e-21	-0.226434	-1.37873
50319150	chr22:50319150:C:A	3.10121e-22	-2.09165	-1.35316
50319225	chr22:50319225:C:T	3.95694e-22	-2.00282	-1.19832
50319251	chr22:50319251:T:C	3.43224e-20	-0.449732	1.71151
50319901	chr22:50319901:G:A	3.64934e-21	-4.97395e-10	-0.979471
50319965	chr22:50319965:A:T	1.13681e-21	-2.14579	-4.33526e-10
50320444	chr22:50320444:C:T	4.85726e-22	-1.63229	-1.36384
50320543	chr22:50320543:C:T	2.87105e-21	-4.97395e-10	-1.21934
50320705	chr22:50320705:T:C	4.87526e-21	0.588046	-1.27789
50321053	chr22:50321053:G:A	1.52223e-21	-0.401479	-1.45236
50321698	chr22:50321698:T:C	3.45133e-22	-1.90949	-1.42835
50322177	chr22:50322177:A:C	1.11101e-21	-2.16875	-4.33526e-10
50322276	chr22:50322276:G:A	3.01525e-21	-4.97395e-10	-1.17033
50322417	chr22:50322417:T:C	2.49428e-21	-4.97395e-10	-1.36002
50323247	chr22:50323247:C:T	2.9161e-21	0.114128	-1.3179
50323407	chr22:50323407:A:G	3.10799e-21	-4.97395e-10	-1.14004
50323570	chr22:50323570:A:G	4.39372e-22	-1.6929	-1.40352
50323870	chr22:50323870:C:T	1.11222e-21	-2.16766	-4.33526e-10
50324023	chr22:50324023:G:A	1.79814e-21	-0.269901	-1.41736
50324186	chr22:50324186:C:T	2.86722e-22	-2.27353	-1.24973
50324447	chr22:50324447:A:G	2.59374e-21	0.0275848	-1.3485
50324685	chr22:50324685:A:G	1.83911e-21	-1.66474	-4.33526e-10
50324738	chr22:50324738:C:G	2.86942e-22	-2.08647	-1.43602
50324913	chr22:50324913:T:C	1.52988e-21	-0.414117	-1.43471
50324916	chr22:50324916:C:T	1.13417e-21	-2.14812	-4.33526e-10
50325543	chr22:50325543:G:T	2.9352e-22	-2.06468	-1.43515
50325614	chr22:50325614:C:G	2.28649e-21	-4.97395e-10	-1.447
50325628	chr22:50325628:T:C	1.96349e-21	-0.149708	-1.44958
50325678	chr22:50325678:G:A	2.33261e-21	-4.97395e-10	-1.42703
50326131	chr22:50326131:G:A	6.06568e-21	-4.97395e-10	-0.47137
50326496	chr22:50326496:G:A	2.32897e-21	-4.97395e-10	-1.42859
50326747	chr22:50326747:G:A	2.54483e-21	-1.33995	-4.33526e-10
50327242	chr22:50327242:G:A	2.28192e-21	-4.97395e-10	-1.449
50327459	chr22:50327459:C:T	2.1218e-21	-0.0856045	-1.43615
50328922	chr22:50328922:A:G	2.57239e-21	0.098369	-1.42755
50329024	chr22:50329024:A:G	1.99866e-21	-0.136726	-1.44481
50329076	chr22:50329076:G:A	2.70073e-21	-4.97395e-10	-1.28049
50329337	chr22:50329337:C:G	2.29994e-21	-4.97395e-10	-1.44113
50330015	chr22:50330015:G:A	2.36309e-21	-4.97395e-10	-1.41405
50330365	chr22:50330365:C:T	3.09548e-21	-4.97395e-10	-1.14407
50330412	chr22:50330412:A:C	2.85742e-21	-4.97395e-10	-1.2241
50330510	chr22:50330510:A:G	2.73938e-22	-2.26177	-1.3071
50330577	chr22:50330577:G:A	2.31662e-21	-4.97395e-10	-1.43391
50330600	chr22:50330600:A:G	5.70508e-22	-1.52712	-1.30813
50330671	chr22:50330671:C:T	2.62561e-21	-4.97395e-10	-1.3087
50330978	chr22:50330978:G:A	1.16852e-21	-2.11828	-4.33526e-10
50331064	chr22:50331064:C:T	2.37073e-22	-2.26955	-1.44386
50331326	chr22:50331326:G:A	2.27669e-21	-4.97395e-10	-1.45129
50331346	chr22:50331346:G:A	3.02422e-22	-2.29373	-1.17622
50331389	chr22:50331389:C:T	2.61644e-21	-4.97395e-10	-1.3122
50331478	chr22:50331478:G:A	2.355e-21	-4.97395e-10	-1.41748
50332301	chr22:50332301:C:T	2.03433e-21	-0.252423	-1.31142
50332385	chr22:50332385:C:T	2.54922e-22	-2.20569	-1.43512
50332509	chr22:50332509:C:T	1.01308e-21	-2.26102	-4.33526e-10
50332655	chr22:50332655:C:T	2.31067e-21	-4.97395e-10	-1.43648
50332759	chr22:50332759:T:G	1.66684e-21	-0.442253	-1.32084
50332773	chr22:50332773:A:G	2.00951e-21	-0.256822	-1.3193
50333035	chr22:50333035:A:G	3.04997e-22	-2.01454	-1.44693
50333170	chr22:50333170:T:C	3.18007e-22	-2.21205	-1.20765
50333200	chr22:50333200:A:C	1.33512e-21	-1.86257	-0.122425
50333360	chr22:50333360:G:A	4.3847e-21	-0.795895	-4.33526e-10
50333385	chr22:50333385:A:G	9.93576e-22	-2.28046	-4.33526e-10
50333396	chr22:50333396:GCACA:G	9.75526e-22	-2.29879	-4.33526e-10
50333485	chr22:50333485:T:C	1.16507e-21	-0.718548	-1.40268
50334670	chr22:50334670:A:G	5.58656e-21	-4.97395e-10	-0.553652
50335115	chr22:50335115:A:G	2.2834e-21	-0.582957	-0.865394
50335161	chr22:50335161:G:C	1.23838e-21	-0.65095	-1.40926
50335262	chr22:50335262:A:G	2.80712e-21	-4.97395e-10	-1.24186
50335434	chr22:50335434:A:G	2.30516e-21	-4.97395e-10	-1.43887
50335613	chr22:50335613:G:T	1.21325e-21	-2.08071	-4.33526e-10
50335636	chr22:50335636:C:T	2.30519e-21	-4.97395e-10	-1.43885
50335734	chr22:50335734:G:A	2.72727e-21	-4.97395e-10	-1.27072
50336178	chr22:50336178:C:T	4.2557e-21	-4.97395e-10	-0.825757
50336392	chr22:50336392:T:C	1.35716e-21	-1.96862	-4.33526e-10
50336434	chr22:50336434:A:T	1.00467e-21	-1.08536	-1.184
50336577	chr22:50336577:A:T	2.76945e-21	-4.97395e-10	-1.25537
50338012	chr22:50338012:G:A	3.89124e-21	-4.97395e-10	-0.915289
50341561	chr22:50341561:C:T	1.02472e-21	-2.24959	-4.33526e-10
50341855	chr22:50341855:C:T	2.29531e-21	-4.97395e-10	-1.44315
50342064	chr22:50342064:A:G	3.41199e-22	-2.2811	-1.06821
50342520	chr22:50342520:A:G	2.93957e-22	-2.27005	-1.22829
50342643	chr22:50342643:C:G	2.93361e-21	-4.97395e-10	-1.19778
50347289	chr22:50347289:C:T	1.68919e-21	-1.83463	0.0848665
50347318	chr22:50347318:C:T	2.44557e-22	-2.22869	-1.45363
50347528	chr22:50347528:C:G	2.55614e-21	-4.97395e-10	-1.33552
50347565	chr22:50347565:C:T	3.90816e-22	-1.77193	-1.44161
50347607	chr22:50347607:A:G	3.28586e-22	-2.2735	-1.11347
50348117	chr22:50348117:TGTGCTTATGGTAAGGGAGAGAG:T	1.16254e-21	-2.12341	-4.33526e-10
50348366	chr22:50348366:G:A	3.21543e-22	-2.2674	-1.14124
50348547	chr22:50348547:G:A	4.01063e-22	-1.77795	-1.40971
50348688	chr22:50348688:C:A	1.17366e-21	-2.11389	-4.33526e-10
50348732	chr22:50348732:T:G	2.32794e-21	-4.97395e-10	-1.42903
50348942	chr22:50348942:A:C	1.44983e-21	-1.90257	-4.33526e-10
50349325	chr22:50349325:T:C	2.44826e-21	-4.97395e-10	-1.37864
50349744	chr22:50349744:A:G	3.32123e-22	-2.29851	-1.07775
50349795	chr22:50349795:A:G	2.28418e-21	-4.97395e-10	-1.44801
50349930	chr22:50349930:C:T	2.5809e-21	-4.97395e-10	-1.32588
50350138	chr22:50350138:C:A	1.04338e-20	1.16528	-1.09425
50350141	chr22:50350141:T:C	5.05761e-21	-4.97395e-10	-0.653122
50350419	chr22:50350419:T:C	6.23209e-22	-2.09459	-0.652299
50350463	chr22:50350463:TC:T	9.90279e-22	-1.36831	-0.915478
50350624	chr22:50350624:T:C	3.53572e-22	-2.26057	-1.05312
50350873	chr22:50350873:C:T	2.54908e-21	-1.33828	-4.33526e-10
50350964	chr22:50350964:G:T	4.09311e-21	-4.97395e-10	-0.864711
50351221	chr22:50351221:G:A	5.1862e-21	-4.97395e-10	-0.628015
50351527	chr22:50351527:G:A	1.81503e-21	-0.246255	-1.43166
50352129	chr22:50352129:C:T	1.04179e-21	-2.23307	-4.33526e-10
50352300	chr22:50352300:T:G	3.38794e-21	-4.97395e-10	-1.05379
50352486	chr22:50352486:T:G	1.00601e-21	-2.26803	-4.33526e-10
50352714	chr22:50352714:ACT:A	2.27195e-21	-4.97395e-10	-1.45338
50352831	chr22:50352831:C:T	3.33284e-22	-2.2795	-1.09327
50352957	chr22:50352957:G:C	2.27375e-21	-4.97395e-10	-1.45258
50353084	chr22:50353084:C:T	2.81749e-22	-2.26757	-1.27318
50353922	chr22:50353922:G:T	3.67156e-21	-4.97395e-10	-0.973399
50353945	chr22:50353945:A:G	1.17888e-21	-2.10945	-4.33526e-10
50354016	chr22:50354016:A:G	2.47112e-21	-4.97395e-10	-1.36935
50354079	chr22:50354079:C:T	2.29191e-21	-4.97395e-10	-1.44463
50354192	chr22:50354192:C:G	2.27537e-21	-4.97395e-10	-1.45187
50354397	chr22:50354397:A:G	1.02479e-21	-2.24953	-4.33526e-10
50354449	chr22:50354449:G:A	2.75497e-21	-4.97395e-10	-1.26061
50355826	chr22:50355826:T:A	4.60051e-22	-1.65403	-1.39641
50355902	chr22:50355902:AAC:A	2.30796e-21	-4.97395e-10	-1.43765
50356109	chr22:50356109:C:T	2.54059e-22	-2.28973	-1.35448
50356292	chr22:50356292:C:G	2.48656e-21	-4.97395e-10	-1.36312
50356375	chr22:50356375:C:G	2.58367e-22	-2.26871	-1.35868
50356642	chr22:50356642:C:T	4.70385e-21	0.0332159	-0.75885
50356717	chr22:50356717:A:T	1.02509e-21	-2.24924	-4.33526e-10
50356881	chr22:50356881:G:C	2.42907e-22	-2.27941	-1.40969
50357377	chr22:50357377:C:G	2.613e-22	-2.29864	-1.31746
50357390	chr22:50357390:TTCCC:T	2.28376e-21	-4.97395e-10	-1.44819
50357421	chr22:50357421:TTTC:T	5.18499e-21	-4.97395e-10	-0.628249
50357849	chr22:50357849:C:T	9.76284e-22	-2.29802	-4.33526e-10
50357867	chr22:50357867:G:A	1.15739e-21	-0.677097	-1.45075
50358031	chr22:50358031:G:A	9.20739e-22	-0.910642	-1.44595
50358770	chr22:50358770:C:T	2.32892e-21	-4.97395e-10	-1.42861
50359328	chr22:50359328:C:G	2.50623e-21	-4.97395e-10	-1.35523
50359544	chr22:50359544:A:G	1.5888e-21	-0.536231	-1.2748
50359705	chr22:50359705:T:C	2.38377e-22	-2.28935	-1.41857
50360482	chr22:50360482:T:C	2.42331e-21	-4.97395e-10	-1.38888
50360616	chr22:50360616:G:C	2.75497e-21	-4.97395e-10	-1.26061
50360692	chr22:50360692:A:G	2.27689e-21	-4.97395e-10	-1.45121
50360740	chr22:50360740:A:G	3.74279e-22	-1.90736	-1.34941
50361416	chr22:50361416:A:G	3.91825e-22	-1.85579	-1.35516
50361445	chr22:50361445:G:A	2.39701e-21	-4.97395e-10	-1.39979
50362500	chr22:50362500:G:A	9.59984e-21	0.214807	-0.227077
50362727	chr22:50362727:C:G	1.01995e-21	-2.25427	-4.33526e-10
50362761	chr22:50362761:C:G	3.72742e-21	-4.97395e-10	-0.9583
50362905	chr22:50362905:A:G	1.06972e-21	-2.20662	-4.33526e-10
50363645	chr22:50363645:C:T	4.1774e-22	-2.08418	-1.06273
50364206	chr22:50364206:A:T	1.08449e-21	-2.19291	-4.33526e-10
50364213	chr22:50364213:T:C	2.55834e-21	-1.33466	-4.33526e-10
50364503	chr22:50364503:C:T	2.29887e-21	-4.97395e-10	-1.4416
50364681	chr22:50364681:G:A	4.1534e-22	-2.08875	-1.06392
50365038	chr22:50365038:C:T	3.0553e-21	-4.97395e-10	-1.15714
50365438	chr22:50365438:G:A	3.63196e-22	-2.27401	-1.01282
50365518	chr22:50365518:A:G	2.27922e-21	-4.97395e-10	-1.45018
50365603	chr22:50365603:C:T	4.12457e-21	0.0346463	-0.891701
50365604	chr22:50365604:G:A	5.95976e-21	-4.97395e-10	-0.488986
50366418	chr22:50366418:C:T	2.35764e-21	-4.97395e-10	-1.41636
50366610	chr22:50366610:A:C	3.96214e-22	-2.24537	-0.954444
50367108	chr22:50367108:G:A	4.44111e-22	-2.25793	-0.827766
50367395	chr22:50367395:G:C	7.84955e-22	-1.06505	-1.4511
50367861	chr22:50367861:C:T	3.96991e-21	-4.97395e-10	-0.895272
50367902	chr22:50367902:G:A	2.32382e-21	-4.97395e-10	-1.4308
50368457	chr22:50368457:C:A	3.94655e-22	-2.25956	-0.944203
50368587	chr22:50368587:A:G	2.5733e-21	-4.97395e-10	-1.32883
50368842	chr22:50368842:G:GAC	4.22606e-22	-2.24686	-0.888474
50369304	chr22:50369304:G:GA	4.37417e-22	-2.24196	-0.858924
50369373	chr22:50369373:T:C	3.86426e-22	-1.83405	-1.39078
50369588	chr22:50369588:A:T	4.47558e-22	-2.25438	-0.82358
50369658	chr22:50369658:C:T	3.72242e-22	-1.83384	-1.42839
50370041	chr22:50370041:A:G	3.53415e-22	-2.29849	-1.01564
50370343	chr22:50370343:A:G	2.801e-21	-4.97395e-10	-1.24404
50370344	chr22:50370344:A:G	2.73204e-21	-4.97395e-10	-1.26897
50370373	chr22:50370373:T:C	2.35791e-21	-4.97395e-10	-1.41624
50370488	chr22:50370488:T:C	3.23055e-22	-2.10247	-1.30148
50370616	chr22:50370616:A:T	4.31956e-20	2.49724	-1.00551
50370703	chr22:50370703:G:A	3.81774e-21	-4.97395e-10	-0.934357
50370935	chr22:50370935:AATGT:A	3.46489e-21	-0.866831	-0.164505
50370979	chr22:50370979:A:T	2.46945e-21	-4.97395e-10	-1.37002
50371053	chr22:50371053:G:A	1.27078e-21	-1.07292	-0.961464
50371258	chr22:50371258:T:C	3.45234e-21	-0.676329	-0.358636
50371703	chr22:50371703:G:C	4.15404e-21	0.177651	-1.02759
50372043	chr22:50372043:C:G	2.3199e-21	-1.43249	-4.33526e-10
50372250	chr22:50372250:C:T	1.18683e-21	-1.11405	-0.988683
50372410	chr22:50372410:A:G	5.88864e-22	-1.4207	-1.38288
50372471	chr22:50372471:T:C	1.53835e-21	-1.36133	-0.481972
50372755	chr22:50372755:C:A	1.16225e-21	-1.22577	-0.897895
50372909	chr22:50372909:G:A	3.9441e-21	-4.97395e-10	-0.901794
50372929	chr22:50372929:C:T	1.89681e-21	-0.696716	-0.937125
50373490	chr22:50373490:G:A	2.32553e-21	-4.97395e-10	-1.43007
50373578	chr22:50373578:G:T	2.29938e-21	-4.97395e-10	-1.44138
50373657	chr22:50373657:A:T	1.54578e-21	-1.16855	-0.669933
50373770	chr22:50373770:G:T	3.0271e-21	-4.97395e-10	-1.16641
50373938	chr22:50373938:T:C	1.44759e-21	-1.24259	-0.661524
50374278	chr22:50374278:C:T	3.01018e-22	-2.12172	-1.35288
50374295	chr22:50374295:G:A	3.43586e-21	-4.97395e-10	-1.03975
50374363	chr22:50374363:A:G	2.27688e-21	-4.97395e-10	-1.45121
50374425	chr22:50374425:G:C	1.01479e-21	-2.25933	-4.33526e-10
50375157	chr22:50375157:T:C	5.03365e-21	-4.97395e-10	-0.65787
50375484	chr22:50375484:C:G	2.39374e-21	-4.97395e-10	-1.40116
50376095	chr22:50376095:A:G	6.05179e-22	-1.41829	-1.35795
50376261	chr22:50376261:T:C	2.65283e-21	-4.97395e-10	-1.29839
50376675	chr22:50376675:C:T	1.00333e-21	-1.1699	-1.1008
50377474	chr22:50377474:G:A	2.69802e-22	-2.22186	-1.36222
50377876	chr22:50377876:A:G	1.66324e-21	-0.925525	-0.839725
50377969	chr22:50377969:C:T	1.11121e-21	-2.16857	-4.33526e-10
50378202	chr22:50378202:A:G	2.44929e-21	-4.97395e-10	-1.37822
50378437	chr22:50378437:T:G	2.66898e-22	-2.23083	-1.36408
50378687	chr22:50378687:C:G	2.58811e-21	-4.97395e-10	-1.32309
50378715	chr22:50378715:A:AC	8.7735e-22	-1.52123	-0.883633
50379056	chr22:50379056:T:G	2.82497e-22	-2.22886	-1.30925
50379655	chr22:50379655:G:C	3.33115e-22	-2.12296	-1.25032
50379807	chr22:50379807:G:A	3.05609e-22	-2.05618	-1.40328
50380286	chr22:50380286:C:T	1.94673e-21	-1.03002	-0.577851
50380439	chr22:50380439:C:T	1.24289e-21	-1.27774	-0.778842
50380916	chr22:50380916:G:C	1.77977e-20	1.74022	-1.13516
50381012	chr22:50381012:G:A	3.12872e-22	-2.15737	-1.27861
50381092	chr22:50381092:T:A	1.34038e-20	-4.97395e-10	0.321519
50381647	chr22:50381647:G:A	2.14159e-21	-0.629236	-0.88323
50381648	chr22:50381648:T:C	7.22203e-22	-1.14759	-1.45187
50381695	chr22:50381695:T:C	2.08207e-21	-0.724668	-0.815987
50381696	chr22:50381696:G:A	2.01298e-21	-0.835534	-0.738866
50382242	chr22:50382242:A:G	3.65579e-21	-0.977703	-4.33526e-10
50382332	chr22:50382332:C:T	2.35398e-21	-4.97395e-10	-1.41791
50382491	chr22:50382491:G:C	2.56823e-20	-4.97395e-10	0.971786
50382492	chr22:50382492:C:A	2.42385e-20	-4.97395e-10	0.913927
50383128	chr22:50383128:A:G	8.71408e-22	-1.98161	-0.430047
50383150	chr22:50383150:G:T	8.80613e-22	-2.01705	-0.384108
50383307	chr22:50383307:G:T	1.04745e-21	-2.22766	-4.33526e-10
50383516	chr22:50383516:G:A	1.64923e-21	-1.78661	0.0128993
50383877	chr22:50383877:A:C	5.2096e-21	-4.97395e-10	-0.623513
50384038	chr22:50384038:A:AAAC	2.76205e-22	-2.18484	-1.37579
50384228	chr22:50384228:G:A	5.48933e-22	-2.06671	-0.807088
50384670	chr22:50384670:A:G	2.70207e-22	-2.17772	-1.40487
50384708	chr22:50384708:G:A	9.4251e-22	-1.93659	-0.396638
50385602	chr22:50385602:C:G	2.29729e-21	-4.97395e-10	-1.44229
50386121	chr22:50386121:G:A	1.23639e-21	-1.77497	-0.286852
50386439	chr22:50386439:C:A	2.99093e-21	0.0951808	-1.27361
50386569	chr22:50386569:T:C	3.62453e-22	-1.83881	-1.45007
50386775	chr22:50386775:A:G	9.4435e-22	-2.29871	-0.0325639
50386888	chr22:50386888:G:A	2.58475e-22	-2.19611	-1.43086
50387186	chr22:50387186:G:A	5.12352e-22	-2.29869	-0.644067
50387320	chr22:50387320:C:T	9.9957e-22	-2.27445	-4.33526e-10
50387404	chr22:50387404:T:A	2.54627e-21	-4.97395e-10	-1.33938
50387808	chr22:50387808:C:T	2.28665e-21	-4.97395e-10	-1.44693
50387907	chr22:50387907:C:T	1.07243e-21	-2.22994	0.0258563
50388179	chr22:50388179:A:T	2.29304e-21	-4.97395e-10	-1.44414
50388409	chr22:50388409:T:A	7.57999e-22	-2.23789	-0.313203
50389250	chr22:50389250:C:A	2.66165e-21	-4.97395e-10	-1.29507
50389592	chr22:50389592:C:T	3.48286e-21	-4.97395e-10	-1.02616
50389726	chr22:50389726:C:G	1.3941e-21	-2.26118	0.319415
50389777	chr22:50389777:G:T	1.59189e-21	-2.26377	0.454676
50389820	chr22:50389820:C:G	2.66008e-21	-4.97395e-10	-1.29566
50389847	chr22:50389847:G:A	2.70983e-21	-4.97395e-10	-1.27713
50390820	chr22:50390820:A:G	1.09001e-21	-2.21316	0.0253248
50391827	chr22:50391827:A:G	3.06201e-22	-2.07125	-1.38628
50391898	chr22:50391898:C:G	9.99849e-22	-2.27417	-4.33526e-10
50392162	chr22:50392162:C:T	3.72532e-21	-4.97395e-10	-0.958863
50392268	chr22:50392268:A:G	1.09792e-21	-2.26609	0.0854957
50392365	chr22:50392365:C:G	2.75117e-21	-4.97395e-10	-1.26199
50392909	chr22:50392909:A:G	7.71522e-22	-2.17893	-0.354472
50393093	chr22:50393093:A:G	2.67088e-21	-4.97395e-10	-1.29161
50393299	chr22:50393299:C:T	9.73865e-22	-2.29806	-0.00243839
50393799	chr22:50393799:G:A	4.50002e-21	-4.97395e-10	-0.769934
50394414	chr22:50394414:G:A	1.32101e-21	-2.24483	0.249206
50394500	chr22:50394500:G:A	8.04909e-22	-2.23394	-0.257099
50394547	chr22:50394547:C:T	3.25282e-21	-4.97395e-10	-1.09449
50395387	chr22:50395387:G:A	1.43183e-21	-2.23908	0.324011
50395613	chr22:50395613:T:A	9.91298e-22	-2.28276	-4.33526e-10
50395632	chr22:50395632:C:T	3.32786e-21	-4.97395e-10	-1.07169
50395752	chr22:50395752:A:G	4.6526e-22	-1.65149	-1.38768
50395826	chr22:50395826:C:T	3.45247e-22	-2.27312	-1.06439
50396323	chr22:50396323:C:T	6.04564e-21	-4.97395e-10	-0.474679
50396333	chr22:50396333:A:G	2.27138e-21	-4.97395e-10	-1.45363
50396426	chr22:50396426:T:C	6.45783e-22	-2.26233	-0.448975
50396460	chr22:50396460:A:C	1.31786e-21	-1.99801	-4.33526e-10
50396541	chr22:50396541:T:G	3.08701e-21	-4.97395e-10	-1.14681
50396611	chr22:50396611:G:A	2.14861e-21	-0.0869996	-1.42219
50396723	chr22:50396723:T:C	3.67411e-21	-4.97395e-10	-0.972705
50398093	chr22:50398093:G:A	1.00991e-21	-0.84632	-1.41784
50398149	chr22:50398149:A:T	4.79419e-22	-1.55645	-1.45275
50398257	chr22:50398257:C:T	1.80054e-21	-1.68593	-4.33526e-10
50398392	chr22:50398392:C:G	2.82244e-21	-4.97395e-10	-1.23641
50398426	chr22:50398426:G:A	5.03818e-21	-0.656972	-4.33526e-10
50398553	chr22:50398553:T:C	4.61975e-22	-1.71635	-1.32991
50398732	chr22:50398732:C:A	2.68361e-21	-4.97395e-10	-1.28685
50398795	chr22:50398795:A:G	4.96667e-21	0.49103	-1.1623
50398967	chr22:50398967:G:A	2.27244e-21	-4.97395e-10	-1.45316
50399020	chr22:50399020:G:A	1.72699e-21	-0.751448	-0.976188
50399385	chr22:50399385:G:T	4.0924e-21	0.302069	-1.16695
50399436	chr22:50399436:C:T	3.05761e-21	-4.97395e-10	-1.15638
50399439	chr22:50399439:C:G	1.65199e-21	-0.823934	-0.948102
50399486	chr22:50399486:C:T	1.47488e-21	-0.457684	-1.42776
50399761	chr22:50399761:G:A	2.27421e-21	-4.97395e-10	-1.45238
50399812	chr22:50399812:T:C	3.85203e-21	0.366655	-1.29207
50400143	chr22:50400143:G:C	2.27366e-21	-4.97395e-10	-1.45263
50400273	chr22:50400273:T:C	3.48133e-21	0.281462	-1.30806
50400578	chr22:50400578:A:G	2.8004e-21	-4.97395e-10	-1.24426
50400585	chr22:50400585:A:G	3.6685e-21	0.36227	-1.3365
50400874	chr22:50400874:A:C	2.7883e-21	-4.97395e-10	-1.24859
50401014	chr22:50401014:C:G	2.77181e-21	-4.97395e-10	-1.25452
50401368	chr22:50401368:G:A	6.6405e-22	-1.28478	-1.39863
50401474	chr22:50401474:T:TG	3.50864e-22	-2.25358	-1.0678
50401665	chr22:50401665:C:T	3.17153e-21	-4.97395e-10	-1.1198
50401778	chr22:50401778:G:A	3.5388e-21	-4.97395e-10	-1.01023
50401794	chr22:50401794:G:A	7.64464e-20	1.72486	0.337714
50401880	chr22:50401880:C:T	3.85011e-21	0.431172	-1.35709
50402144	chr22:50402144:G:A	6.37735e-21	0.753268	-1.17453
50402225	chr22:50402225:A:G	3.60435e-21	0.309171	-1.30105
50402332	chr22:50402332:T:C	4.60967e-21	-4.97395e-10	-0.74586
50402425	chr22:50402425:A:G	4.00422e-21	0.3989	-1.28557
50402547	chr22:50402547:C:T	6.35874e-21	-4.97395e-10	-0.424186
50402549	chr22:50402549:C:A	1.59152e-21	-0.835464	-0.973864
50402606	chr22:50402606:C:T	3.59759e-21	0.349599	-1.34335
50402900	chr22:50402900:G:A	2.9604e-21	-4.97395e-10	-1.18869
50402948	chr22:50402948:C:T	4.20102e-21	-4.97395e-10	-0.838688
50403010	chr22:50403010:C:T	3.92324e-21	0.377698	-1.2848
50403046	chr22:50403046:C:G	4.64068e-21	-4.97395e-10	-0.739156
50403469	chr22:50403469:C:T	4.39181e-21	0.402197	-1.19647
50403645	chr22:50403645:T:A	3.8996e-21	0.411687	-1.32483
50403932	chr22:50403932:G:A	2.86096e-21	-4.97395e-10	-1.22286
50404236	chr22:50404236:A:G	1.49469e-20	-4.97395e-10	0.430489
50404688	chr22:50404688:C:CT	4.77573e-21	0.439244	-1.14971
50404691	chr22:50404691:C:G	4.81553e-21	0.478653	-1.18082
50407199	chr22:50407199:T:C	1.33985e-21	-0.53126	-1.4502
50407308	chr22:50407308:C:T	3.10138e-21	-1.14217	-4.33526e-10
50407882	chr22:50407882:G:A	2.42212e-21	-4.97395e-10	-1.38937
50407922	chr22:50407922:G:A	5.5288e-21	-4.97395e-10	-0.564046
50408287	chr22:50408287:TTCAG:T	3.1989e-21	-4.97395e-10	-1.11121
50408850	chr22:50408850:C:T	1.18792e-21	-1.12888	-0.972929
50408885	chr22:50408885:C:T	3.49074e-21	-4.97395e-10	-1.0239
50409308	chr22:50409308:A:T	3.04709e-21	-4.97395e-10	-1.15983
50410214	chr22:50410214:G:T	4.32705e-22	-1.6819	-1.42981
50410315	chr22:50410315:C:T	1.00755e-21	-2.26649	-4.33526e-10
50410728	chr22:50410728:A:G	3.17202e-21	-4.97395e-10	-1.11965
50411143	chr22:50411143:T:C	3.95148e-21	-0.321412	-0.578514
50411514	chr22:50411514:A:G	3.09104e-21	-4.97395e-10	-1.14551
50411614	chr22:50411614:C:T	3.0803e-21	-4.97395e-10	-1.14899
50411868	chr22:50411868:ACT:A	3.04633e-21	-4.97395e-10	-1.16008
50412112	chr22:50412112:G:A	8.57481e-22	-1.56077	-0.867007
50412310	chr22:50412310:A:G	3.31309e-21	-0.594775	-0.481359
50413031	chr22:50413031:G:T	3.03469e-21	-4.97395e-10	-1.16391
50413046	chr22:50413046:C:T	8.81936e-22	-1.54937	-0.850285
50413252	chr22:50413252:C:T	3.15519e-21	-4.97395e-10	-1.12497
50413302	chr22:50413302:T:G	3.0449e-21	-4.97395e-10	-1.16055
50413519	chr22:50413519:C:T	9.91321e-22	-1.44094	-0.841792
50413915	chr22:50413915:T:C	2.97798e-21	-4.97395e-10	-1.18277
50413928	chr22:50413928:T:C	3.1517e-21	-0.302822	-0.823253
50413992	chr22:50413992:G:A	9.86832e-21	-4.97395e-10	0.0153133
50414666	chr22:50414666:G:A	2.28587e-21	-4.97395e-10	-1.44727
50414845	chr22:50414845:T:C	9.2292e-22	-1.50259	-0.85164
50415071	chr22:50415071:C:T	3.23996e-21	-4.97395e-10	-1.09846
50415197	chr22:50415197:T:G	5.96409e-21	0.501614	-0.989873
50415292	chr22:50415292:C:T	3.01024e-21	-4.97395e-10	-1.17199
50415469	chr22:50415469:C:T	3.35882e-21	-4.97395e-10	-1.06243
50415610	chr22:50415610:C:T	2.74216e-21	-4.97395e-10	-1.26527
50415888	chr22:50415888:T:C	4.65566e-21	-0.305333	-0.430599
50416638	chr22:50416638:T:C	2.82186e-21	-4.97395e-10	-1.23662
50416733	chr22:50416733:C:T	3.09857e-20	-4.97395e-10	1.15951
50416982	chr22:50416982:T:C	3.9512e-21	0.155261	-1.05526
50416984	chr22:50416984:A:G	4.12429e-21	0.20169	-1.05881
50417113	chr22:50417113:C:T	3.13879e-21	-4.97395e-10	-1.13018
50417612	chr22:50417612:C:G	2.27254e-21	-4.97395e-10	-1.45312
50417793	chr22:50417793:G:T	5.00079e-21	0.192389	-0.856808
50417901	chr22:50417901:C:A	3.0748e-21	-4.97395e-10	-1.15078
50417925	chr22:50417925:G:A	4.99229e-21	0.429928	-1.09605
50418167	chr22:50418167:C:T	3.27084e-21	-4.97395e-10	-1.08897
50418508	chr22:50418508:A:T	5.46302e-21	0.321266	-0.89728
50418710	chr22:50418710:AG:A	2.61181e-21	-4.97395e-10	-1.31397
50418711	chr22:50418711:G:A	5.07672e-22	-2.26296	-0.688971
50419039	chr22:50419039:G:A	5.42321e-21	-4.97395e-10	-0.583328
50419403	chr22:50419403:G:T	3.95852e-21	-4.97395e-10	-0.898146
50419691	chr22:50419691:C:T	5.11941e-21	0.323014	-0.963991
50419858	chr22:50419858:G:A	8.76009e-22	-1.51993	-0.886465
50419934	chr22:50419934:C:T	1.09458e-21	-2.02755	-0.156091
50420245	chr22:50420245:C:T	5.08865e-21	-4.97395e-10	-0.647004
50420384	chr22:50420384:G:C	5.88974e-21	-0.104384	-0.39642
50420495	chr22:50420495:G:A	3.0748e-21	-4.97395e-10	-1.15078
50420620	chr22:50420620:T:C	4.67374e-21	-0.143177	-0.588881
50420692	chr22:50420692:G:A	4.35959e-21	-0.15083	-0.650809
50420735	chr22:50420735:C:G	1.56465e-21	-0.826157	-1.0002
50420813	chr22:50420813:C:A	2.27322e-21	-4.97395e-10	-1.45282
50420930	chr22:50420930:G:A	4.43246e-21	-0.845957	0.0608963
50420956	chr22:50420956:G:A	1.36915e-21	-1.95982	-4.33526e-10
50421269	chr22:50421269:T:C	5.84151e-21	-0.167233	-0.341794
50421558	chr22:50421558:C:T	2.98321e-21	-4.97395e-10	-1.18102
50421685	chr22:50421685:T:C	1.53273e-21	-1.97733	0.130362
50421880	chr22:50421880:A:C	3.03587e-21	-4.97395e-10	-1.16352
50421969	chr22:50421969:A:C	6.80351e-21	-0.129138	-0.22744
50422066	chr22:50422066:A:G	5.55038e-21	-0.0711447	-0.489005
50422136	chr22:50422136:G:A	5.01096e-21	-0.0961949	-0.566193
50422144	chr22:50422144:T:C	1.69068e-21	-0.708384	-1.0405
50422154	chr22:50422154:T:C	1.62419e-21	-0.778836	-1.01017
50422503	chr22:50422503:C:T	7.77258e-22	-1.57492	-0.95108
50422895	chr22:50422895:T:C	5.76251e-21	-0.228607	-0.294036
50423215	chr22:50423215:G:A	2.67409e-22	-2.23926	-1.35373
50423877	chr22:50423877:G:A	1.1268e-21	-2.09879	-0.0558444
50424576	chr22:50424576:C:T	2.27425e-21	-4.97395e-10	-1.45237
50424705	chr22:50424705:T:C	5.09261e-21	-0.0564972	-0.589728
50424765	chr22:50424765:G:A	2.42934e-21	-4.97395e-10	-1.3864
50424794	chr22:50424794:T:C	7.27833e-21	0.0430352	-0.332149
50424871	chr22:50424871:A:G	9.78519e-22	-2.29573	-4.33526e-10
50425131	chr22:50425131:C:T	2.36765e-21	-4.97395e-10	-1.41212
50425545	chr22:50425545:T:A	2.27231e-21	-4.97395e-10	-1.45322
50426226	chr22:50426226:T:G	3.09549e-21	-4.97395e-10	-1.14407
50426267	chr22:50426267:T:C	6.19771e-21	-0.144338	-0.305498
50426445	chr22:50426445:A:G	5.77245e-21	-0.164568	-0.356351
50426556	chr22:50426556:C:T	3.07231e-21	-4.97395e-10	-1.15159
50426666	chr22:50426666:G:C	2.501e-21	0.0311724	-1.3885
50426909	chr22:50426909:C:T	7.50919e-21	0.251495	-0.509384
50426987	chr22:50426987:G:C	2.28371e-21	-4.97395e-10	-1.44822
50426990	chr22:50426990:C:T	3.88954e-21	-4.97395e-10	-0.915725
50427005	chr22:50427005:A:G	5.32312e-21	0.0282486	-0.630205
50427105	chr22:50427105:T:C	3.04898e-21	-4.97395e-10	-1.15921
50427357	chr22:50427357:A:G	2.27199e-21	-4.97395e-10	-1.45336
50427434	chr22:50427434:T:A	4.95656e-21	-0.287531	-0.385774
50427494	chr22:50427494:T:A	3.07148e-21	-4.97395e-10	-1.15186
50427519	chr22:50427519:A:G	2.60007e-22	-2.20638	-1.41468
50427877	chr22:50427877:C:T	5.19058e-21	0.246248	-0.873418
50427935	chr22:50427935:C:T	3.37195e-21	-4.97395e-10	-1.05852
50428130	chr22:50428130:T:C	5.88745e-21	-0.239748	-0.261446
50428707	chr22:50428707:A:G	8.59131e-22	-1.06415	-1.3617
50428710	chr22:50428710:T:C	8.37754e-22	-1.09019	-1.36086
50428839	chr22:50428839:G:A	4.71098e-21	0.164111	-0.888232
50429282	chr22:50429282:C:T	1.7609e-21	-0.275537	-1.43265
50429430	chr22:50429430:C:T	2.29687e-21	-4.97395e-10	-1.44247
50429584	chr22:50429584:A:G	2.19277e-21	-0.089027	-1.39982
50430009	chr22:50430009:C:T	3.04709e-21	-4.97395e-10	-1.15983
50430098	chr22:50430098:A:G	1.21033e-21	-2.08313	-4.33526e-10
50430240	chr22:50430240:A:T	7.7364e-20	2.4557	-0.381195
50430360	chr22:50430360:G:A	1.37225e-21	-1.02136	-0.936208
50430496	chr22:50430496:A:C	4.00933e-21	-0.214004	-0.671387
50431263	chr22:50431263:G:C	1.162e-21	-2.12387	-4.33526e-10
50431486	chr22:50431486:G:A	5.36341e-21	0.323132	-0.917549
50431793	chr22:50431793:A:G	3.0876e-21	-4.97395e-10	-1.14662
50432117	chr22:50432117:G:A	1.9017e-20	-0.908765	1.58008
50432147	chr22:50432147:C:T	3.4398e-21	-4.97395e-10	-1.0386
50432191	chr22:50432191:G:T	4.74497e-21	0.367703	-1.08463
50432820	chr22:50432820:T:C	1.27763e-21	-0.934332	-1.09468
50433063	chr22:50433063:C:G	6.72018e-21	0.0457186	-0.414619
50433173	chr22:50433173:C:T	3.26029e-21	-4.97395e-10	-1.0922
50435068	chr22:50435068:C:T	9.42928e-22	-1.76663	-0.566149
50435117	chr22:50435117:C:T	6.30913e-22	-1.37244	-1.36216
50435128	chr22:50435128:A:G	6.28767e-22	-1.36193	-1.37608
50435132	chr22:50435132:C:T	6.27681e-22	-1.35839	-1.38135
50435189	chr22:50435189:A:G	1.13712e-21	-1.07753	-1.06799
50435215	chr22:50435215:G:A	8.52035e-22	-1.63368	-0.80046
50435265	chr22:50435265:T:C	7.34648e-21	-0.00921365	-0.270581
50435332	chr22:50435332:A:G	4.98763e-21	-0.30431	-0.362746
50435562	chr22:50435562:G:A	2.29816e-21	-4.97395e-10	-1.44191
50435923	chr22:50435923:C:T	2.72998e-21	0.0135089	-1.28323
50436185	chr22:50436185:C:T	3.45057e-21	0.262807	-1.29829
50436422	chr22:50436422:G:A	2.9593e-21	-4.97395e-10	-1.18906
50436464	chr22:50436464:C:T	3.56663e-22	-2.29248	-1.0125
50436470	chr22:50436470:T:C	2.2836e-21	-4.97395e-10	-1.44826
50437395	chr22:50437395:G:C	2.27147e-21	-4.97395e-10	-1.45359
50438097	chr22:50438097:C:G	2.06501e-21	-2.13101	0.582129
50438233	chr22:50438233:T:G	3.23208e-22	-2.03688	-1.36659
50438326	chr22:50438326:C:T	1.53587e-21	-0.723041	-1.12188
50438332	chr22:50438332:C:A	9.7559e-22	-2.29873	-4.33526e-10
50438346	chr22:50438346:C:T	2.99883e-21	-4.97395e-10	-1.17579
50438496	chr22:50438496:C:T	5.45298e-21	-4.97395e-10	-0.577855
50438715	chr22:50438715:C:T	1.70982e-21	-1.73763	-4.33526e-10
50438774	chr22:50438774:C:T	2.27711e-21	-4.97395e-10	-1.45111
50438787	chr22:50438787:G:C	2.48882e-21	-4.97395e-10	-1.36221
50438815	chr22:50438815:T:C	4.93217e-22	-2.15466	-0.826161
50438959	chr22:50438959:C:T	4.93463e-21	-4.97395e-10	-0.677738
50439039	chr22:50439039:T:TCCAGCC	3.47151e-22	-1.99347	-1.33854
50439289	chr22:50439289:G:A	1.92019e-21	-0.415889	-1.2057
50439350	chr22:50439350:A:G	4.11561e-22	-1.73923	-1.42259
50439360	chr22:50439360:G:A	2.72419e-21	-4.97395e-10	-1.27185
50439767	chr22:50439767:G:A	3.19019e-22	-2.29845	-1.11807
50440216	chr22:50440216:G:A	8.63982e-22	-1.18016	-1.24006
50440462	chr22:50440462:GGTGA:G	3.21878e-22	-2.2957	-1.1119
50440471	chr22:50440471:C:G	5.12696e-20	2.99794	-1.33486
50440498	chr22:50440498:G:A	2.87563e-22	-2.29873	-1.2216
50441222	chr22:50441222:A:G	1.71888e-21	-0.376741	-1.3556
50441319	chr22:50441319:A:AGTC	1.02803e-21	-1.08278	-1.16359
50441401	chr22:50441401:G:C	3.42547e-21	-4.97395e-10	-1.04278
50441679	chr22:50441679:C:T	3.46722e-22	-2.19591	-1.13734
50441707	chr22:50441707:C:G	5.25765e-22	-2.101	-0.81592
50441773	chr22:50441773:C:T	3.93434e-21	-4.97395e-10	-0.904273
50441962	chr22:50441962:C:T	7.41267e-20	3.10507	-1.07331
50442339	chr22:50442339:G:A	2.40808e-21	-4.97395e-10	-1.39519
50442352	chr22:50442352:C:T	9.22604e-21	0.812164	-0.864151
50442636	chr22:50442636:G:A	3.00542e-22	-2.2957	-1.18048
50443014	chr22:50443014:A:T	6.45761e-22	-1.97871	-0.732636
50443045	chr22:50443045:G:A	4.8095e-21	-4.97395e-10	-0.703423
50443367	chr22:50443367:C:G	3.53488e-22	-1.87565	-1.43827
50443697	chr22:50443697:G:A	3.48389e-21	-0.990617	-0.0352503
50443909	chr22:50443909:G:A	9.75645e-22	-2.29867	-4.33526e-10
50444161	chr22:50444161:G:A	3.25597e-22	-2.29814	-1.09797
50444938	chr22:50444938:G:A	2.29224e-21	-4.97395e-10	-1.44449
50445314	chr22:50445314:A:ACAT	2.28555e-21	-4.97395e-10	-1.44741
50445789	chr22:50445789:G:A	4.99647e-21	-4.97395e-10	-0.665284
50445916	chr22:50445916:CCCACCTGAGAGGA:C	2.18284e-20	1.5052	-0.696002
50446125	chr22:50446125:C:T	2.35872e-21	-4.97395e-10	-1.4159
50447066	chr22:50447066:A:G	8.2646e-21	-0.162034	-4.33526e-10
50447346	chr22:50447346:A:G	2.49949e-22	-2.23302	-1.4275
50447366	chr22:50447366:T:C	1.41648e-20	-4.97395e-10	0.376745
50447464	chr22:50447464:CCA:C	2.15593e-21	-2.24907	0.743275
50447791	chr22:50447791:T:C	7.08905e-20	3.05126	-1.06414
50447804	chr22:50447804:A:C	2.86069e-21	-4.97395e-10	-1.22295
50448128	chr22:50448128:A:G	6.86419e-21	-0.784766	0.437067
50448856	chr22:50448856:C:T	2.27147e-21	-4.97395e-10	-1.45359
50448903	chr22:50448903:G:A	2.39131e-21	-4.97395e-10	-1.40218
50448945	chr22:50448945:C:T	2.99105e-21	-4.97395e-10	-1.17839
50450171	chr22:50450171:G:T	2.46799e-21	-4.97395e-10	-1.37061
50450194	chr22:50450194:T:A	1.45718e-21	-1.89751	-4.33526e-10
50450494	chr22:50450494:C:T	2.57701e-21	-4.97395e-10	-1.32739
50451278	chr22:50451278:C:T	2.39537e-21	-4.97395e-10	-1.40048
50451915	chr22:50451915:G:C	2.44089e-21	-4.97395e-10	-1.38165
50452162	chr22:50452162:A:C	2.36143e-21	-4.97395e-10	-1.41475
50452226	chr22:50452226:G:C	3.72459e-21	-4.97395e-10	-0.959059
50452326	chr22:50452326:G:A	6.8252e-22	-1.69909	-0.956886
50453346	chr22:50453346:T:A	2.03499e-21	-0.111493	-1.45203
50453383	chr22:50453383:G:A	3.23833e-20	2.62296	-1.41933
50453615	chr22:50453615:G:A	6.94157e-22	-1.72292	-0.916153
50453620	chr22:50453620:C:T	9.58478e-22	-1.41572	-0.900701
50453705	chr22:50453705:T:C	1.07815e-21	-2.19877	-4.33526e-10
50453773	chr22:50453773:C:T	2.2768e-21	-4.97395e-10	-1.45125
50453911	chr22:50453911:C:T	2.6512e-21	-4.97395e-10	-1.299
50453961	chr22:50453961:T:TA	2.52427e-21	-4.97395e-10	-1.34806
50454176	chr22:50454176:C:A	2.27638e-21	-4.97395e-10	-1.45143
50454265	chr22:50454265:G:A	2.38521e-21	-4.97395e-10	-1.40473
50455002	chr22:50455002:G:A	1.10346e-20	-4.97395e-10	0.12702
50455464	chr22:50455464:C:T	2.54474e-21	-4.97395e-10	-1.33999
50455597	chr22:50455597:G:A	2.66693e-21	-4.97395e-10	-1.29309
50456172	chr22:50456172:G:A	2.47232e-21	-4.97395e-10	-1.36886
50456420	chr22:50456420:G:A	3.31179e-22	-1.93032	-1.44879
50456428	chr22:50456428:CAT:C	2.49394e-21	-4.97395e-10	-1.36015
50456558	chr22:50456558:G:A	4.50842e-22	-1.96437	-1.10628
50456591	chr22:50456591:C:T	2.47975e-22	-2.27304	-1.3954
50456948	chr22:50456948:A:G	3.09522e-21	-4.97395e-10	-1.14416
50456970	chr22:50456970:T:C	2.55966e-21	-4.97395e-10	-1.33414
50457115	chr22:50457115:A:G	2.53477e-21	-4.97395e-10	-1.34391
50457692	chr22:50457692:C:T	2.82235e-21	-1.44629	0.209847
50457975	chr22:50457975:C:T	1.08505e-21	-2.19239	-4.33526e-10
50458472	chr22:50458472:G:A	3.45191e-21	-1.34067	0.30558
50458556	chr22:50458556:T:C	3.35068e-21	-4.97395e-10	-1.06485
50458723	chr22:50458723:G:A	1.64443e-20	-4.97395e-10	0.52596
50458885	chr22:50458885:A:G	2.52711e-21	-4.97395e-10	-1.34694
50459263	chr22:50459263:C:T	2.73786e-21	-4.97395e-10	-1.26684
50459439	chr22:50459439:G:A	2.78284e-22	-2.23778	-1.31535
50459444	chr22:50459444:G:C	2.43025e-21	-4.97395e-10	-1.38602
50459597	chr22:50459597:G:A	2.67936e-21	-4.97395e-10	-1.28844
50459706	chr22:50459706:A:G	3.16585e-21	-4.97395e-10	-1.12159
50459823	chr22:50459823:G:A	1.15845e-20	-4.97395e-10	0.175653
50459827	chr22:50459827:C:G	2.8921e-21	-4.97395e-10	-1.21203
50460235	chr22:50460235:C:T	7.54293e-21	-4.97395e-10	-0.253406
50460674	chr22:50460674:G:A	3.97652e-21	-4.97395e-10	-0.893609
50460881	chr22:50460881:G:A	2.44981e-22	-2.25378	-1.42681
50460996	chr22:50460996:T:C	1.31107e-21	-0.582313	-1.42086
50461632	chr22:50461632:C:T	2.33438e-21	-4.97395e-10	-1.42627
50461650	chr22:50461650:C:G	8.12694e-21	-4.97395e-10	-0.178831
50461757	chr22:50461757:G:A	2.27827e-21	-4.97395e-10	-1.4506
50462163	chr22:50462163:G:A	7.79898e-21	-4.97395e-10	-0.220023
50462179	chr22:50462179:G:C	2.64337e-21	-1.30196	-4.33526e-10
50462426	chr22:50462426:G:A	2.53268e-21	-4.97395e-10	-1.34474
50462555	chr22:50462555:G:A	2.51314e-21	-4.97395e-10	-1.35249
50462580	chr22:50462580:C:T	2.56083e-22	-2.20924	-1.42703
50462706	chr22:50462706:C:T	2.83919e-21	-4.97395e-10	-1.2305
50462754	chr22:50462754:C:G	5.3168e-21	-4.97395e-10	-0.603145
50463105	chr22:50463105:A:G	5.1053e-19	3.78847	0.172962
50463646	chr22:50463646:A:G	1.12951e-20	1.60076	-1.45041
50463802	chr22:50463802:A:G	1.24178e-21	-0.625793	-1.43168
50463825	chr22:50463825:C:T	2.42071e-20	1.53797	-0.62534
50463961	chr22:50463961:A:G	1.21129e-19	1.05669	1.46615
50464322	chr22:50464322:C:T	5.60799e-22	-1.98777	-0.864636
50464498	chr22:50464498:C:T	7.18704e-20	-4.97395e-10	2.00085
50464600	chr22:50464600:T:A	1.81078e-20	-4.97395e-10	0.622329
50465705	chr22:50465705:T:C	9.76568e-22	-2.29773	-4.33526e-10
50465881	chr22:50465881:C:T	3.72405e-21	-4.97395e-10	-0.959205
50466657	chr22:50466657:G:A	3.0639e-21	-4.97395e-10	-1.15433
50466818	chr22:50466818:G:A	3.4994e-21	-4.97395e-10	-1.02142
50467135	chr22:50467135:G:A	4.09725e-22	-2.04326	-1.12302
50467475	chr22:50467475:G:A	3.332e-21	-4.97395e-10	-1.07044
50467679	chr22:50467679:G:A	3.15396e-21	-4.97395e-10	-1.12536
50467971	chr22:50467971:G:A	2.7211e-21	-4.97395e-10	-1.27298
50468035	chr22:50468035:G:A	1.24592e-21	-2.05414	-4.33526e-10
50468152	chr22:50468152:A:G	2.83143e-22	-2.14067	-1.39515
50468466	chr22:50468466:G:A	2.2728e-21	-4.97395e-10	-1.453
50468488	chr22:50468488:C:A	2.59705e-21	-0.50309	-0.81655
50468751	chr22:50468751:G:A	9.82088e-21	-4.97395e-10	0.0104949
50468941	chr22:50468941:G:A	1.97665e-21	-2.09128	0.498664
50469277	chr22:50469277:C:T	3.19288e-15	12.7024	-4.33526e-10
50469426	chr22:50469426:C:T	1.16118e-19	3.14508	-0.664486
50469462	chr22:50469462:G:A	3.67733e-21	-4.97395e-10	-0.971829
50469552	chr22:50469552:G:T	1.37793e-20	1.74796	-1.39881
50470109	chr22:50470109:C:A	1.79785e-21	-1.68743	-4.33526e-10
50470164	chr22:50470164:T:C	7.72389e-22	-1.48202	-1.05026
50470437	chr22:50470437:C:G	4.71709e-21	-0.722824	-4.33526e-10
50470438	chr22:50470438:T:C	3.15249e-21	-4.97395e-10	-1.12582
50470752	chr22:50470752:C:T	2.69189e-21	-0.727485	-0.556287
50470853	chr22:50470853:G:T	7.41608e-21	-4.97395e-10	-0.270366
50471000	chr22:50471000:C:T	2.28796e-21	-1.44636	-4.33526e-10
50471028	chr22:50471028:T:C	7.53581e-22	-1.86828	-0.688651
50471326	chr22:50471326:GA:G	2.2776e-21	-4.97395e-10	-1.45089
50471333	chr22:50471333:G:A	3.76099e-21	-4.97395e-10	-0.949335
50471349	chr22:50471349:G:A	1.2275e-21	-2.06903	-4.33526e-10
50471529	chr22:50471529:G:A	2.90797e-21	-4.97395e-10	-1.20656
50471614	chr22:50471614:G:A	1.06385e-21	-2.21212	-4.33526e-10
50471652	chr22:50471652:G:A	1.12486e-21	-2.15636	-4.33526e-10
50471980	chr22:50471980:G:A	7.07136e-22	-1.86077	-0.759783
50472114	chr22:50472114:G:A	2.53426e-21	-4.97395e-10	-1.34411
50472541	chr22:50472541:G:A	2.63705e-22	-2.19748	-1.40946
50472691	chr22:50472691:G:A	2.34217e-21	-4.97395e-10	-1.42294
50472816	chr22:50472816:C:T	2.45945e-21	-4.97395e-10	-1.37408
50472838	chr22:50472838:T:C	2.49155e-21	-4.97395e-10	-1.36111
50473291	chr22:50473291:G:A	1.16015e-20	-4.97395e-10	0.177115
50473294	chr22:50473294:C:T	1.0496e-21	-2.22561	-4.33526e-10
50473447	chr22:50473447:A:G	6.101e-19	4.53682	-0.397218
50473505	chr22:50473505:G:A	2.32247e-21	-4.97395e-10	-1.43138
50473892	chr22:50473892:C:T	4.73321e-21	-0.0702851	-0.649128
50474093	chr22:50474093:CCA:C	2.27359e-21	-4.97395e-10	-1.45265
50474211	chr22:50474211:C:G	3.64178e-21	-4.97395e-10	-0.981543
50474701	chr22:50474701:C:G	6.96809e-21	-4.97395e-10	-0.332676
50474753	chr22:50474753:C:T	3.31795e-22	-1.92363	-1.45363
50474779	chr22:50474779:C:T	1.10535e-21	-1.11677	-1.05708
50474909	chr22:50474909:G:A	1.21239e-21	-1.02172	-1.0597
50475096	chr22:50475096:G:A	4.58831e-21	-4.97395e-10	-0.750505
50475210	chr22:50475210:C:T	4.44857e-21	-4.97395e-10	-0.781434
50475225	chr22:50475225:C:A	2.65535e-22	-2.1926	-1.40742
50475385	chr22:50475385:G:T	7.43215e-21	-4.97395e-10	-0.2682
50475810	chr22:50475810:G:A	4.63816e-22	-2.28242	-0.759863
50476809	chr22:50476809:A:AT	4.1514e-21	-4.97395e-10	-0.850569
50476856	chr22:50476856:C:T	2.86287e-22	-2.1458	-1.37898
50477319	chr22:50477319:C:T	3.60182e-21	-4.97395e-10	-0.992576
50478290	chr22:50478290:A:G	3.39236e-21	-0.870574	-0.181917
50478856	chr22:50478856:G:A	2.35605e-21	-4.97395e-10	-1.41703
50479036	chr22:50479036:C:T	5.51263e-22	-2.16024	-0.70932
50479557	chr22:50479557:A:G	9.0001e-21	1.28877	-1.36555
50479655	chr22:50479655:G:A	2.05444e-20	0.748573	-4.33526e-10
50480039	chr22:50480039:C:T	3.02301e-21	-4.97395e-10	-1.16776
50480183	chr22:50480183:G:A	2.2015e-21	-1.48488	-4.33526e-10
50480730	chr22:50480730:C:T	6.09378e-21	-4.97395e-10	-0.466747
50480753	chr22:50480753:G:A	4.84325e-22	-2.21555	-0.783463
50480853	chr22:50480853:G:A	3.70583e-21	-4.97395e-10	-0.964108
50482954	chr22:50482954:C:T	3.01286e-21	-4.97395e-10	-1.17113
50483168	chr22:50483168:C:T	9.17134e-21	-4.97395e-10	-0.0579323
50483215	chr22:50483215:G:A	1.49952e-21	-1.18765	-0.681226
50483313	chr22:50483313:G:A	5.34981e-21	-4.97395e-10	-0.596955
50483956	chr22:50483956:G:T	2.82804e-21	-4.97395e-10	-1.23443
50484092	chr22:50484092:C:A	2.82992e-21	-4.97395e-10	-1.23377
50484115	chr22:50484115:T:C	1.80804e-21	-0.659933	-1.02184
50484155	chr22:50484155:G:A	6.16605e-21	-4.97395e-10	-0.454958
50484253	chr22:50484253:G:A	2.35648e-21	-4.97395e-10	-1.41685
50484329	chr22:50484329:C:T	2.7186e-21	-4.97395e-10	-1.2739
50484561	chr22:50484561:G:A	6.21258e-17	8.7629	-4.33526e-10
50484786	chr22:50484786:C:T	3.37913e-21	-4.97395e-10	-1.0564
50484847	chr22:50484847:C:T	1.01223e-21	-2.26186	-4.33526e-10
50484961	chr22:50484961:G:C	4.77074e-22	-1.94468	-1.06942
50484979	chr22:50484979:G:A	6.28815e-22	-1.67363	-1.0643
50484991	chr22:50484991:G:A	2.83935e-21	-4.97395e-10	-1.23044
50485553	chr22:50485553:A:G	2.39632e-21	-4.97395e-10	-1.40008
50485943	chr22:50485943:G:A	1.30114e-21	-2.01077	-4.33526e-10
50485991	chr22:50485991:C:T	1.58248e-21	-0.604607	-1.21041
50486114	chr22:50486114:G:A	7.24521e-21	-4.97395e-10	-0.293675
50486148	chr22:50486148:G:A	9.4135e-21	-4.97395e-10	-0.0318709
50486740	chr22:50486740:G:A	4.4276e-21	-4.97395e-10	-0.786158
50486963	chr22:50486963:G:A	1.83962e-21	-1.66445	-4.33526e-10
50487485	chr22:50487485:GC:G	4.78461e-22	-2.29321	-0.717983
50487653	chr22:50487653:G:A	2.28557e-21	-4.97395e-10	-1.4474
50488339	chr22:50488339:C:T	3.84418e-22	-2.28486	-0.945184
50488983	chr22:50488983:C:T	2.65851e-21	-4.97395e-10	-1.29625
50489350	chr22:50489350:G:A	2.70231e-21	-4.97395e-10	-1.27991
50489576	chr22:50489576:G:A	4.56439e-22	-1.60524	-1.45307
50489583	chr22:50489583:G:A	2.3252e-21	-1.43021	-4.33526e-10
50489902	chr22:50489902:G:A	1.05447e-20	-4.97395e-10	0.0816092
50490447	chr22:50490447:G:A	9.22013e-22	-1.56314	-0.792072
50490565	chr22:50490565:T:C	5.90607e-22	-1.97848	-0.822145
50490733	chr22:50490733:G:A	3.6683e-21	-4.97395e-10	-0.974288
50490778	chr22:50490778:C:T	2.43861e-21	-4.97395e-10	-1.38259
50490813	chr22:50490813:G:A	2.58108e-20	-4.97395e-10	0.976775
50490902	chr22:50490902:T:C	3.39908e-21	-4.97395e-10	-1.05051
50491152	chr22:50491152:T:C	3.60666e-22	-2.05936	-1.23446
50491454	chr22:50491454:CA:C	2.65091e-21	-4.97395e-10	-1.29911
50491571	chr22:50491571:C:T	3.18067e-21	-4.97395e-10	-1.11693
50492106	chr22:50492106:G:A	8.34701e-21	-4.97395e-10	-0.152113
50492288	chr22:50492288:G:A	2.36389e-21	-4.97395e-10	-1.41371
50492373	chr22:50492373:A:G	1.36892e-21	-2.29819	0.338197
50492440	chr22:50492440:C:T	3.04424e-21	-4.97395e-10	-1.16077
50492853	chr22:50492853:C:T	2.45572e-21	-1.90309	0.527496
50492954	chr22:50492954:G:A	6.75974e-22	-2.2613	-0.404314
50493057	chr22:50493057:T:C	5.01772e-22	-1.97801	-0.985614
50493180	chr22:50493180:G:A	6.16979e-22	-1.44744	-1.3095
50493463	chr22:50493463:A:C	3.35202e-21	-4.97395e-10	-1.06445
50493587	chr22:50493587:G:A	2.62928e-22	-2.18282	-1.42707
50493720	chr22:50493720:C:A	1.18724e-20	-4.97395e-10	0.200201
50493894	chr22:50493894:G:A	3.20777e-21	-4.97395e-10	-1.10844
50494005	chr22:50494005:T:C	1.706e-21	-2.06153	0.321666
50494134	chr22:50494134:C:T	7.02522e-22	-2.29624	-0.330857
50494215	chr22:50494215:A:C	4.07908e-20	1.43444	-4.33526e-10
50494367	chr22:50494367:C:T	9.13693e-22	-2.12033	-0.243949
50494459	chr22:50494459:T:C	3.87928e-21	-4.97395e-10	-0.918366
50495233	chr22:50495233:G:A	3.12275e-21	-4.97395e-10	-1.1353
50495842	chr22:50495842:G:A	2.70057e-21	-4.97395e-10	-1.28056
50495872	chr22:50495872:GT:G	2.66307e-22	-2.1449	-1.45222
50496136	chr22:50496136:C:T	2.62862e-22	-2.16572	-1.44442
50496243	chr22:50496243:T:C	2.56279e-21	-4.97395e-10	-1.33292
50496300	chr22:50496300:G:A	2.82681e-21	-4.97395e-10	-1.23487
50496346	chr22:50496346:G:A	2.69211e-21	-4.97395e-10	-1.28369
50496653	chr22:50496653:T:C	4.37406e-22	-2.10055	-1.00036
50496714	chr22:50496714:G:A	1.04304e-21	-2.23188	-4.33526e-10
50496726	chr22:50496726:C:G	1.81418e-21	-2.2987	0.620315
50496956	chr22:50496956:T:C	1.07938e-21	-2.27159	0.0739592
50497107	chr22:50497107:G:A	5.01349e-22	-2.2422	-0.722274
50497146	chr22:50497146:C:T	2.47456e-21	-4.97395e-10	-1.36795
50497575	chr22:50497575:C:T	3.48064e-21	-4.97395e-10	-1.0268
50497598	chr22:50497598:T:C	2.4912e-21	-4.97395e-10	-1.36125
50497606	chr22:50497606:A:C	9.55437e-22	-2.25297	-0.0666355
50497799	chr22:50497799:G:A	6.22049e-21	-4.97395e-10	-0.446168
50497890	chr22:50497890:G:T	3.25188e-21	-4.97395e-10	-1.09478
50497937	chr22:50497937:C:T	2.51394e-21	-4.97395e-10	-1.35216
50498309	chr22:50498309:G:A	2.35417e-21	-4.97395e-10	-1.41783
50498601	chr22:50498601:C:G	3.29201e-21	-4.97395e-10	-1.08252
50498614	chr22:50498614:A:C	1.58134e-21	-2.2305	0.414752
50499016	chr22:50499016:C:T	2.93139e-22	-2.09376	-1.40736
50499033	chr22:50499033:A:G	1.13907e-21	-2.14381	-4.33526e-10
50499306	chr22:50499306:G:A	1.32068e-21	-1.99587	-4.33526e-10
50499314	chr22:50499314:C:T	4.91687e-21	-0.681344	-4.33526e-10
50499364	chr22:50499364:G:A	2.29958e-22	-2.29469	-1.44919
50499429	chr22:50499429:C:T	3.19032e-21	-4.97395e-10	-1.11389
50499471	chr22:50499471:A:G	5.67027e-22	-2.27806	-0.563304
50499540	chr22:50499540:T:G	3.51507e-22	-2.20903	-1.11051
50499957	chr22:50499957:T:C	3.21873e-21	-4.97395e-10	-1.10503
50500585	chr22:50500585:A:T	2.4587e-21	-4.97395e-10	-1.37438
50500600	chr22:50500600:A:G	2.45607e-22	-2.2967	-1.38134
50500875	chr22:50500875:G:C	3.45953e-22	-1.95012	-1.38535
50500936	chr22:50500936:T:C	2.42726e-21	-4.97395e-10	-1.38725
50501163	chr22:50501163:C:T	4.14007e-21	-4.97395e-10	-0.853304
50501285	chr22:50501285:G:A	3.29277e-22	-1.93655	-1.44832
50501382	chr22:50501382:A:G	2.41688e-21	-4.97395e-10	-1.39154
50501439	chr22:50501439:C:T	5.14784e-21	-4.97395e-10	-0.635439
50501563	chr22:50501563:G:T	2.48814e-21	-4.97395e-10	-1.36248
50501578	chr22:50501578:A:G	2.30645e-22	-2.29877	-1.44212
50502003	chr22:50502003:C:T	2.62652e-21	-4.97395e-10	-1.30835
50502135	chr22:50502135:A:G	2.87239e-22	-2.29449	-1.22697
50502164	chr22:50502164:G:T	9.9112e-22	-2.28294	-4.33526e-10
50502288	chr22:50502288:G:C	2.34196e-21	-4.97395e-10	-1.42303
50502333	chr22:50502333:A:G	2.94821e-22	-2.28242	-1.21299
50502465	chr22:50502465:G:A	1.08163e-21	-2.19554	-4.33526e-10
50502536	chr22:50502536:G:A	3.44395e-21	-4.97395e-10	-1.0374
50502648	chr22:50502648:G:A	3.08493e-21	-4.97395e-10	-1.14749
50502739	chr22:50502739:G:A	1.43242e-20	-4.97395e-10	0.387932
50502987	chr22:50502987:A:G	1.04707e-21	-2.22802	-4.33526e-10
50503332	chr22:50503332:G:A	2.49526e-21	-4.97395e-10	-1.35962
50503359	chr22:50503359:C:T	3.01225e-21	-4.97395e-10	-1.17133
50504575	chr22:50504575:C:A	2.6671e-22	-2.28495	-1.31066
50504581	chr22:50504581:G:A	3.09659e-22	-2.2916	-1.1547
50504781	chr22:50504781:GC:G	2.74946e-21	-4.97395e-10	-1.26261
50504803	chr22:50504803:G:A	2.81426e-22	-2.29407	-1.24783
50504994	chr22:50504994:G:A	5.00506e-22	-2.26145	-0.704704
50505031	chr22:50505031:TC:T	2.81196e-21	-4.97395e-10	-1.24013
50505343	chr22:50505343:G:C	6.36181e-21	-4.97395e-10	-0.423703
50505364	chr22:50505364:T:C	2.32059e-21	-4.97395e-10	-1.4322
50505616	chr22:50505616:G:A	2.60542e-22	-2.234	-1.38501
50505699	chr22:50505699:G:A	2.47474e-22	-2.24257	-1.42789
50505734	chr22:50505734:G:A	3.25718e-22	-2.29001	-1.10573
50505771	chr22:50505771:G:A	3.03563e-21	-4.97395e-10	-1.1636
50505910	chr22:50505910:A:G	3.27951e-21	-4.97395e-10	-1.08632
50505924	chr22:50505924:A:G	8.97059e-21	-4.97395e-10	-0.0800641
50505952	chr22:50505952:C:T	3.34199e-21	-0.978407	-0.0890421
50506032	chr22:50506032:C:T	3.41685e-21	-4.97395e-10	-1.0453
50506100	chr22:50506100:T:C	2.35778e-21	-4.97395e-10	-1.4163
50506827	chr22:50506827:A:G	2.53246e-22	-2.23419	-1.41322
50507228	chr22:50507228:G:A	2.65277e-21	-1.29841	-4.33526e-10
50507252	chr22:50507252:G:A	2.44662e-21	-4.97395e-10	-1.37931
50507370	chr22:50507370:C:G	4.55883e-22	-1.65468	-1.40486
50508527	chr22:50508527:G:A	2.38702e-22	-2.26461	-1.44194
50508536	chr22:50508536:T:C	7.00694e-22	-2.25732	-0.372384
50508691	chr22:50508691:TTGAG:T	2.27629e-21	-4.97395e-10	-1.45147
50508767	chr22:50508767:T:C	1.49428e-21	-1.87237	-4.33526e-10
50509002	chr22:50509002:C:T	9.8632e-22	-2.28779	-4.33526e-10
50509143	chr22:50509143:A:G	2.44662e-21	-4.97395e-10	-1.37931
50509171	chr22:50509171:G:A	2.53895e-21	-4.97395e-10	-1.34227
50509182	chr22:50509182:A:G	2.29392e-22	-2.2948	-1.45154
50509314	chr22:50509314:G:C	2.48205e-21	-4.97395e-10	-1.36493
50509488	chr22:50509488:T:C	2.29318e-22	-2.296	-1.45066
50509881	chr22:50509881:A:G	5.97263e-22	-1.37819	-1.41123
50509927	chr22:50509927:T:C	4.94522e-21	-4.97395e-10	-0.675595
50510070	chr22:50510070:C:T	2.27957e-21	-4.97395e-10	-1.45003
50510075	chr22:50510075:C:T	5.1597e-21	-4.97395e-10	-0.633137
50510384	chr22:50510384:C:T	9.97454e-22	-2.27657	-4.33526e-10
50510841	chr22:50510841:A:G	2.38798e-22	-2.25952	-1.44663
50510868	chr22:50510868:A:G	2.27278e-21	-4.97395e-10	-1.45301
50511746	chr22:50511746:C:T	7.61248e-22	-1.35104	-1.19577
50511806	chr22:50511806:T:C	2.28865e-22	-2.29672	-1.45192
50511807	chr22:50511807:G:A	2.48034e-21	-4.97395e-10	-1.36562
50511841	chr22:50511841:G:A	1.93882e-20	-4.97395e-10	0.690651
50512014	chr22:50512014:T:C	2.28129e-22	-2.29828	-1.45358
50512078	chr22:50512078:G:A	5.7515e-22	-1.58267	-1.24447
50512135	chr22:50512135:A:C	1.69294e-21	-1.74755	-4.33526e-10
50512229	chr22:50512229:T:A	2.41119e-22	-2.25105	-1.44543
50512278	chr22:50512278:A:G	2.4521e-21	-4.97395e-10	-1.37707
50512298	chr22:50512298:G:A	2.28141e-22	-2.29817	-1.45364
50512371	chr22:50512371:C:T	3.45096e-21	-4.97395e-10	-1.03536
50512386	chr22:50512386:C:T	8.64421e-21	-4.97395e-10	-0.117127
50512918	chr22:50512918:A:G	2.40252e-22	-2.28102	-1.41906
50513181	chr22:50513181:C:A	2.3104e-21	-4.97395e-10	-1.4366
50513313	chr22:50513313:G:C	2.28351e-22	-2.29788	-1.453
50513339	chr22:50513339:CTG:C	2.44119e-21	-4.97395e-10	-1.38153
50513391	chr22:50513391:C:T	3.69565e-21	-4.97395e-10	-0.966859
50513815	chr22:50513815:A:G	2.45417e-22	-2.29024	-1.38858
50513842	chr22:50513842:C:T	2.77292e-21	-4.97395e-10	-1.25411
50513963	chr22:50513963:C:A	2.65081e-21	-4.97395e-10	-1.29915
50514102	chr22:50514102:G:A	3.33545e-22	-2.2466	-1.1254
50514143	chr22:50514143:G:A	2.41904e-22	-2.29718	-1.39605
50514188	chr22:50514188:C:T	2.44242e-21	-4.97395e-10	-1.38103
50514301	chr22:50514301:G:A	1.01044e-21	-2.26363	-4.33526e-10
50514306	chr22:50514306:G:A	5.30365e-21	-0.60562	-4.33526e-10
50514483	chr22:50514483:C:T	2.56313e-21	-4.97395e-10	-1.33279
50514560	chr22:50514560:G:A	9.87654e-22	-2.28644	-4.33526e-10
50514631	chr22:50514631:C:T	2.60027e-21	-4.97395e-10	-1.3184
50515121	chr22:50515121:A:T	9.89667e-22	-2.2844	-4.33526e-10
50515198	chr22:50515198:T:TG	1.43983e-21	-1.90949	-4.33526e-10
50515588	chr22:50515588:A:G	2.50206e-21	-4.97395e-10	-1.3569
50515592	chr22:50515592:T:C	2.30151e-21	-4.97395e-10	-1.44045
50515597	chr22:50515597:C:T	5.03646e-21	-4.97395e-10	-0.657313
50515617	chr22:50515617:C:T	2.80988e-21	-4.97395e-10	-1.24087
50515803	chr22:50515803:A:G	2.29039e-21	-4.97395e-10	-1.44529
50516151	chr22:50516151:T:G	8.55297e-21	-4.97395e-10	-0.127737
50516206	chr22:50516206:G:A	4.84431e-22	-1.55321	-1.44559
50516256	chr22:50516256:G:A	8.06548e-22	-1.66031	-0.828699
50516561	chr22:50516561:T:TC	2.90073e-21	-4.97395e-10	-1.20905
50516638	chr22:50516638:C:T	2.61348e-20	-4.97395e-10	0.989252
50516752	chr22:50516752:T:G	2.58146e-21	-4.97395e-10	-1.32566
50516970	chr22:50516970:C:T	6.68619e-22	-1.2289	-1.44765
50517043	chr22:50517043:A:G	2.4105e-21	-4.97395e-10	-1.39418
50517210	chr22:50517210:C:T	1.52041e-20	0.447547	-4.33526e-10
50517713	chr22:50517713:C:T	1.07885e-21	-2.19812	-4.33526e-10
50518407	chr22:50518407:C:G	1.34434e-21	-1.97811	-4.33526e-10
50518446	chr22:50518446:T:C	2.27752e-21	-4.97395e-10	-1.45093
50518686	chr22:50518686:C:T	2.80251e-21	-4.97395e-10	-1.2435
50518754	chr22:50518754:G:A	2.45795e-21	-4.97395e-10	-1.37469
50519072	chr22:50519072:G:A	1.00733e-21	-2.26671	-4.33526e-10
50519169	chr22:50519169:A:G	2.66739e-22	-2.27855	-1.31695
50519627	chr22:50519627:C:T	2.3667e-21	-4.97395e-10	-1.41252
50519867	chr22:50519867:TTG:T	1.14864e-21	-2.13544	-4.33526e-10
50519963	chr22:50519963:C:T	7.90337e-21	-0.972946	0.766219
50520280	chr22:50520280:C:G	2.55565e-21	-4.97395e-10	-1.33571
50520529	chr22:50520529:T:C	3.67784e-21	-4.97395e-10	-0.97169
50520581	chr22:50520581:C:T	5.33168e-21	-4.97395e-10	-0.60035
50520623	chr22:50520623:A:G	1.54497e-21	-1.98783	0.148815
50520707	chr22:50520707:C:T	2.3856e-21	-4.97395e-10	-1.40457
50520719	chr22:50520719:C:T	3.65849e-21	-4.97395e-10	-0.976965
50521109	chr22:50521109:T:C	1.04174e-21	-2.23313	-4.33526e-10
50521179	chr22:50521179:C:T	3.83136e-20	-0.401127	1.77292
50521887	chr22:50521887:T:TG	9.75806e-22	-2.29851	-4.33526e-10
50522253	chr22:50522253:C:T	3.4262e-22	-1.90925	-1.4359
50522362	chr22:50522362:G:A	2.28183e-21	-4.97395e-10	-1.44904
50523357	chr22:50523357:C:T	1.24969e-21	-2.05112	-4.33526e-10
50523425	chr22:50523425:T:C	3.37717e-22	-2.0063	-1.35326
50523636	chr22:50523636:G:A	2.36689e-21	-4.97395e-10	-1.41244
50523830	chr22:50523830:G:A	1.14464e-21	-2.22138	0.0824542
50524519	chr22:50524519:G:T	1.37783e-21	-1.95351	-4.33526e-10
50524852	chr22:50524852:CACTTCA:C	2.28235e-21	-4.97395e-10	-1.44881
50524928	chr22:50524928:G:C	3.21001e-22	-2.04919	-1.36113
50525111	chr22:50525111:G:C	6.97083e-22	-1.53277	-1.10209
50525137	chr22:50525137:C:T	2.83179e-22	-2.22202	-1.31367
50525268	chr22:50525268:C:T	2.68877e-21	-4.97395e-10	-1.28493
50525476	chr22:50525476:C:T	1.66505e-21	-1.98318	0.219023
50525600	chr22:50525600:C:G	2.57769e-21	-1.32712	-4.33526e-10
50525624	chr22:50525624:G:C	3.2004e-21	-4.97395e-10	-1.11074
50525973	chr22:50525973:G:A	2.38985e-21	-4.97395e-10	-1.40278
50526017	chr22:50526017:A:T	2.36475e-22	-2.27771	-1.43822
50526189	chr22:50526189:C:T	3.10402e-21	-4.97395e-10	-1.14132
50526987	chr22:50526987:C:T	3.09418e-21	-4.97395e-10	-1.14449
50527755	chr22:50527755:A:G	2.27311e-21	-4.97395e-10	-1.45287
50528116	chr22:50528116:A:G	5.72198e-22	-1.76674	-1.06555
50528256	chr22:50528256:C:T	1.2124e-21	-2.08141	-4.33526e-10
50528344	chr22:50528344:C:A	2.90886e-21	-4.97395e-10	-1.20625
50528485	chr22:50528485:T:C	6.68302e-22	-1.72067	-0.956362
50528826	chr22:50528826:G:C	3.8006e-21	-4.97395e-10	-0.938857
50528840	chr22:50528840:A:G	1.25962e-21	-2.04321	-4.33526e-10
50529483	chr22:50529483:C:T	4.17534e-21	-0.844821	-4.33526e-10
50529506	chr22:50529506:G:A	3.4568e-21	-4.97395e-10	-1.03367
50529836	chr22:50529836:T:G	2.27425e-21	-4.97395e-10	-1.45236
50530129	chr22:50530129:C:T	3.27681e-21	-4.97395e-10	-1.08715
50531021	chr22:50531021:C:T	3.12462e-21	-4.97395e-10	-1.1347
50531336	chr22:50531336:G:A	2.2727e-21	-4.97395e-10	-1.45305
50531790	chr22:50531790:T:C	2.27225e-21	-4.97395e-10	-1.45325
50532200	chr22:50532200:G:A	2.01978e-20	-4.97395e-10	0.731558
50532285	chr22:50532285:G:T	1.40344e-21	-1.93509	-4.33526e-10
50532567	chr22:50532567:C:T	3.54227e-21	-4.97395e-10	-1.00925
50532781	chr22:50532781:A:AGGATG	5.73711e-21	-4.97395e-10	-0.527061
50532837	chr22:50532837:T:C	3.24972e-22	-2.02072	-1.37731
50533080	chr22:50533080:T:G	4.3003e-22	-2.2988	-0.819119
50533277	chr22:50533277:A:T	3.56095e-22	-2.29862	-1.00795
50533323	chr22:50533323:A:C	4.02972e-22	-2.29839	-0.88451
50533366	chr22:50533366:G:A	4.32837e-22	-2.29879	-0.812623
50533396	chr22:50533396:G:A	2.27259e-21	-4.97395e-10	-1.4531
50533425	chr22:50533425:G:A	1.82691e-20	-0.574993	1.20619
50533554	chr22:50533554:TCAGAA:T	3.37021e-21	-4.97395e-10	-1.05904
50533741	chr22:50533741:G:A	3.46452e-21	-4.97395e-10	-1.03144
50534112	chr22:50534112:T:C	6.0355e-22	-1.64961	-1.12933
50534157	chr22:50534157:A:G	4.89979e-22	-1.9936	-0.993809
50534158	chr22:50534158:T:C	4.8958e-22	-1.9942	-0.994026
50534505	chr22:50534505:T:A	3.22208e-21	-4.97395e-10	-1.10399
50534684	chr22:50534684:C:T	7.55462e-22	-1.97245	-0.581993
50534783	chr22:50534783:C:T	7.29351e-21	-4.97395e-10	-0.287031
50534786	chr22:50534786:C:T	3.20717e-21	-4.97395e-10	-1.10863
50534802	chr22:50534802:G:A	3.11419e-21	-1.13805	-4.33526e-10
50534869	chr22:50534869:C:T	2.61326e-21	-4.97395e-10	-1.31342
50534924	chr22:50534924:G:A	4.58073e-21	-4.97395e-10	-0.752158
50535350	chr22:50535350:G:A	2.35948e-21	-1.19311	-0.222461
50535371	chr22:50535371:C:G	2.35e-21	-4.97395e-10	-1.4196
50535388	chr22:50535388:C:T	2.43309e-22	-2.23409	-1.45335
50535455	chr22:50535455:G:A	1.29617e-21	-2.0146	-4.33526e-10
50535671	chr22:50535671:A:G	4.04023e-22	-2.2457	-0.934603
50535712	chr22:50535712:A:G	7.69092e-22	-1.77588	-0.760685
50535785	chr22:50535785:A:G	5.1294e-21	-4.97395e-10	-0.639028
50536009	chr22:50536009:G:A	2.38723e-21	-1.62305	0.219163
50536106	chr22:50536106:G:A	7.56061e-21	-0.856925	0.605861
50536180	chr22:50536180:A:C	3.27875e-21	-1.61409	0.527537
50536191	chr22:50536191:A:C	7.94104e-22	-1.7631	-0.741455
50536213	chr22:50536213:C:T	2.27791e-21	-4.97395e-10	-1.45076
50536859	chr22:50536859:A:G	8.54651e-22	-1.71433	-0.716744
50536972	chr22:50536972:T:C	2.52161e-21	-4.97395e-10	-1.34912
50537172	chr22:50537172:A:G	1.60156e-21	-1.31016	-0.492876
50537216	chr22:50537216:G:A	1.02963e-21	-1.28188	-0.96294
50537257	chr22:50537257:A:T	1.50256e-21	-1.20971	-0.657143
50537324	chr22:50537324:G:A	7.83401e-21	-0.855885	0.640344
50537545	chr22:50537545:C:T	3.21695e-21	-4.97395e-10	-1.10558
50537614	chr22:50537614:T:C	2.0218e-21	-1.57003	-4.33526e-10
50537644	chr22:50537644:T:C	1.09078e-21	-1.9562	-0.230922
50537723	chr22:50537723:T:C	2.90368e-22	-2.09097	-1.41965
50537847	chr22:50537847:G:C	2.35905e-21	-4.97395e-10	-1.41576
50538032	chr22:50538032:T:C	2.47264e-21	-4.97395e-10	-1.36873
50538324	chr22:50538324:C:A	3.21226e-21	-4.97395e-10	-1.10704
50538325	chr22:50538325:T:C	3.01164e-22	-2.19401	-1.2801
50538365	chr22:50538365:T:C	2.29338e-21	-4.97395e-10	-1.44399
50538676	chr22:50538676:G:A	1.01571e-21	-2.25843	-4.33526e-10
50538738	chr22:50538738:A:T	3.30963e-22	-1.97859	-1.40117
50538916	chr22:50538916:A:G	6.94908e-22	-1.89662	-0.741374
50538983	chr22:50538983:G:A	2.4593e-21	-4.97395e-10	-1.37414
50539082	chr22:50539082:C:T	2.28839e-21	-4.97395e-10	-1.44617
50539309	chr22:50539309:T:C	2.32236e-22	-2.28297	-1.45105
50539595	chr22:50539595:C:A	2.50628e-22	-2.24496	-1.41285
50539833	chr22:50539833:G:A	6.64711e-22	-2.12028	-0.562135
50539873	chr22:50539873:T:G	2.27247e-21	-4.97395e-10	-1.45315
50540137	chr22:50540137:C:G	2.27233e-21	-4.97395e-10	-1.45321
50540263	chr22:50540263:G:A	2.31366e-21	-4.97395e-10	-1.43519
50540450	chr22:50540450:A:ATATATG	2.50014e-22	-2.2854	-1.37485
50540495	chr22:50540495:G:A	3.73115e-21	-4.97395e-10	-0.9573
50540502	chr22:50540502:C:T	3.55747e-22	-2.04573	-1.26182
50541053	chr22:50541053:C:G	2.37955e-21	-4.97395e-10	-1.4071
50541096	chr22:50541096:C:A	2.29213e-21	-4.97395e-10	-1.44454
50541327	chr22:50541327:T:G	1.74505e-21	-1.71723	-4.33526e-10
50541642	chr22:50541642:G:A	2.40624e-22	-2.26218	-1.43636
50541744	chr22:50541744:TTTTG:T	2.38603e-22	-2.28889	-1.41808
50541797	chr22:50541797:G:A	2.88175e-21	-4.97395e-10	-1.21562
50542106	chr22:50542106:A:G	2.31843e-21	-4.97395e-10	-1.43313
50542211	chr22:50542211:T:C	2.27165e-21	-4.97395e-10	-1.45351
50542556	chr22:50542556:G:T	3.48085e-22	-2.01036	-1.31896
50542562	chr22:50542562:A:G	1.09874e-21	-2.17985	-4.33526e-10
50542614	chr22:50542614:C:T	2.51031e-22	-2.21576	-1.44043
50542624	chr22:50542624:A:T	2.46034e-22	-2.22281	-1.45349
50542785	chr22:50542785:C:T	7.51602e-22	-1.78556	-0.774004
50542897	chr22:50542897:C:T	2.29696e-22	-2.29729	-1.44773
50543130	chr22:50543130:C:T	3.21821e-21	-4.97395e-10	-1.10519
50543137	chr22:50543137:A:C	3.50436e-21	-4.97395e-10	-1.02001
50543140	chr22:50543140:C:G	3.86108e-21	-4.97395e-10	-0.923068
50543249	chr22:50543249:T:C	1.98683e-21	-1.91532	0.327848
50543367	chr22:50543367:G:A	2.46041e-21	-4.97395e-10	-1.37369
50543400	chr22:50543400:C:T	4.82425e-22	-1.85189	-1.15106
50543510	chr22:50543510:T:C	3.16903e-21	-4.97395e-10	-1.12059
50543513	chr22:50543513:C:T	2.66382e-22	-2.29649	-1.30035
50543585	chr22:50543585:C:T	1.17907e-21	-2.10929	-4.33526e-10
50543665	chr22:50543665:A:T	1.09396e-21	-2.18421	-4.33526e-10
50543729	chr22:50543729:T:C	2.81926e-22	-2.08875	-1.45137
50543843	chr22:50543843:G:A	3.70452e-22	-2.27981	-0.987239
50544110	chr22:50544110:C:G	2.5801e-22	-2.19023	-1.43855
50544240	chr22:50544240:C:T	1.06986e-21	-2.20649	-4.33526e-10
50545112	chr22:50545112:C:T	2.312e-21	-4.97395e-10	-1.4359
50545122	chr22:50545122:T:C	3.2038e-20	-2.19222	3.38513
50545507	chr22:50545507:A:G	4.07412e-22	-1.85968	-1.31227
50545574	chr22:50545574:A:G	3.18453e-22	-2.14526	-1.27304
50545626	chr22:50545626:T:C	3.99357e-22	-1.91658	-1.27533
50545660	chr22:50545660:G:A	1.64433e-21	-1.77668	-4.33526e-10
50545936	chr22:50545936:G:A	5.12936e-21	-0.639034	-4.33526e-10
50545987	chr22:50545987:CTGGTGGGGT:C	3.98503e-22	-1.95996	-1.2341
50546170	chr22:50546170:G:T	3.55976e-22	-1.89358	-1.41333
50546279	chr22:50546279:C:G	4.26825e-22	-1.73843	-1.38696
50546775	chr22:50546775:C:T	3.92289e-21	-4.97395e-10	-0.907189
50546840	chr22:50546840:T:C	2.78325e-21	-4.97395e-10	-1.2504
50547071	chr22:50547071:C:T	1.94142e-21	-1.61059	-4.33526e-10
50547274	chr22:50547274:A:G	9.57634e-22	-2.29865	-0.0186595
50547303	chr22:50547303:C:T	3.07749e-22	-2.25186	-1.20063
50547466	chr22:50547466:C:T	2.78694e-21	-4.97395e-10	-1.24907
50548218	chr22:50548218:G:A	4.16921e-21	-0.84629	-4.33526e-10
50549414	chr22:50549414:C:T	1.31436e-21	-1.14502	-0.855642
50549561	chr22:50549561:G:A	2.97164e-21	-4.97395e-10	-1.1849
50549633	chr22:50549633:G:T	4.65285e-21	-1.9744	1.23786
50549676	chr22:50549676:G:A	9.79078e-22	-2.29516	-4.33526e-10
50550266	chr22:50550266:T:C	4.38862e-21	0.065516	-0.860517
50550483	chr22:50550483:C:T	2.32196e-21	-4.97395e-10	-1.4316
50550719	chr22:50550719:G:A	2.27531e-21	-4.97395e-10	-1.4519
50550857	chr22:50550857:C:T	5.0724e-22	-1.82873	-1.12405
50550897	chr22:50550897:A:G	4.09615e-22	-2.28765	-0.878899
50551042	chr22:50551042:T:C	4.70091e-22	-1.83897	-1.18987
50551108	chr22:50551108:G:A	3.98984e-22	-1.74589	-1.44696
50551249	chr22:50551249:A:G	7.08145e-22	-1.52144	-1.09768
50551395	chr22:50551395:C:T	4.78801e-22	-1.81073	-1.19975
50551641	chr22:50551641:AC:A	5.00632e-22	-1.82486	-1.14104
50551657	chr22:50551657:A:G	5.12963e-22	-1.8243	-1.11727
50551787	chr22:50551787:C:T	1.02079e-21	-0.87087	-1.38257
50551894	chr22:50551894:C:T	4.99712e-22	-1.84626	-1.12148
50552079	chr22:50552079:A:G	3.05565e-21	-4.97395e-10	-1.15702
50552144	chr22:50552144:T:A	2.30602e-21	-4.97395e-10	-1.43849
50552240	chr22:50552240:G:A	5.35844e-22	-1.77235	-1.12558
50552374	chr22:50552374:C:T	1.86631e-21	-1.65005	-4.33526e-10
50552441	chr22:50552441:A:G	2.40428e-21	-4.97395e-10	-1.39676
50552500	chr22:50552500:A:G	9.88211e-22	-2.28588	-4.33526e-10
50552604	chr22:50552604:C:T	4.82265e-22	-1.79512	-1.20816
50552918	chr22:50552918:C:T	4.93256e-22	-1.82398	-1.15676
50553358	chr22:50553358:G:A	3.26469e-22	-1.97613	-1.41731
50553789	chr22:50553789:C:G	4.19425e-22	-1.90369	-1.2392
50553803	chr22:50553803:A:G	5.0536e-22	-1.95699	-0.999513
50553861	chr22:50553861:G:A	4.87835e-22	-1.63314	-1.35865
50553919	chr22:50553919:T:C	4.72097e-22	-1.80114	-1.22345
50554010	chr22:50554010:G:A	3.80855e-22	-1.97415	-1.2652
50554018	chr22:50554018:T:C	3.79233e-22	-1.95942	-1.2842
50554056	chr22:50554056:A:G	3.90039e-22	-1.94029	-1.27523
50554119	chr22:50554119:C:T	3.95338e-22	-1.88377	-1.31826
50554126	chr22:50554126:C:G	4.89898e-22	-1.794	-1.19357
50554127	chr22:50554127:A:G	3.99473e-22	-1.90144	-1.29018
50554151	chr22:50554151:T:C	4.04581e-22	-1.94543	-1.23349
50554399	chr22:50554399:A:G	2.3158e-21	-4.97395e-10	-1.43426
50554419	chr22:50554419:C:T	2.91345e-21	-4.97395e-10	-1.20468
50554464	chr22:50554464:C:T	1.11264e-20	-4.97395e-10	0.135306
50554529	chr22:50554529:A:G	4.20592e-22	-1.92294	-1.21716
50554538	chr22:50554538:A:G	5.0016e-21	-2.14783	1.48357
50554584	chr22:50554584:C:T	4.38863e-22	-1.87275	-1.22484
50554722	chr22:50554722:C:T	2.52157e-22	-2.26547	-1.38625
50554796	chr22:50554796:T:C	6.31074e-22	-2.27541	-0.458935
50554799	chr22:50554799:C:T	5.36561e-22	-1.59136	-1.30523
50554845	chr22:50554845:A:G	9.91435e-22	-2.28262	-4.33526e-10
50554983	chr22:50554983:G:A	3.73433e-22	-1.87349	-1.38554
50554991	chr22:50554991:G:A	1.2457e-21	-1.63336	-0.420965
50554997	chr22:50554997:C:T	7.81471e-21	-4.97395e-10	-0.218009
50555070	chr22:50555070:C:T	4.39596e-22	-2.03222	-1.06369
50555206	chr22:50555206:C:T	4.45197e-22	-1.85865	-1.2246
50555207	chr22:50555207:A:G	4.47874e-22	-1.85647	-1.22079
50555240	chr22:50555240:C:T	4.37834e-22	-1.86188	-1.23805
50555355	chr22:50555355:A:C	4.37137e-22	-1.85838	-1.24315
50555540	chr22:50555540:A:G	9.10545e-22	-0.982383	-1.38535
50555700	chr22:50555700:C:A	4.96022e-22	-1.6253	-1.34985
50555871	chr22:50555871:G:A	4.54905e-22	-1.86986	-1.19182
50555874	chr22:50555874:A:G	4.23991e-22	-1.89447	-1.23759
50555954	chr22:50555954:C:T	4.31571e-22	-1.87095	-1.24339
50555983	chr22:50555983:C:T	2.53764e-21	-4.97395e-10	-1.34278
50556074	chr22:50556074:T:C	7.02866e-21	-2.13718	1.81316
50556076	chr22:50556076:A:C	9.75288e-21	-4.97395e-10	0.00354701
50556093	chr22:50556093:G:A	2.7926e-21	-4.97395e-10	-1.24704
50556179	chr22:50556179:A:G	4.46482e-22	-1.8565	-1.22387
50556412	chr22:50556412:A:C	4.30751e-22	-1.88732	-1.22892
50556929	chr22:50556929:G:A	2.34531e-21	-4.97395e-10	-1.4216
50557218	chr22:50557218:A:G	4.49199e-22	-1.86476	-1.20955
50557245	chr22:50557245:T:C	4.43824e-22	-1.88412	-1.20222
50557251	chr22:50557251:G:A	4.41404e-22	-1.85187	-1.23994
50557344	chr22:50557344:T:C	4.49875e-22	-1.86427	-1.20853
50557562	chr22:50557562:G:A	3.91181e-22	-1.99829	-1.21431
50557727	chr22:50557727:T:C	2.45763e-21	-4.97395e-10	-1.37482
50557737	chr22:50557737:A:ATGT	7.03238e-22	-2.2754	-0.350681
50557748	chr22:50557748:G:A	2.38408e-22	-2.25417	-1.45362
50557922	chr22:50557922:C:A	4.71071e-22	-1.66118	-1.36558
50558281	chr22:50558281:G:A	1.21538e-20	-4.97395e-10	0.223626
50558749	chr22:50558749:A:G	4.23353e-22	-1.87658	-1.25698
50558832	chr22:50558832:C:T	4.39679e-22	-1.94826	-1.14746
50558932	chr22:50558932:T:G	4.35471e-22	-1.89347	-1.21187
50559193	chr22:50559193:A:C	5.38651e-22	-1.65148	-1.24122
50559234	chr22:50559234:C:A	9.78862e-21	-4.97395e-10	0.00720419
50559323	chr22:50559323:C:T	1.08061e-21	-2.19649	-4.33526e-10
50559434	chr22:50559434:C:T	4.72031e-22	-1.80585	-1.21888
50559664	chr22:50559664:G:C	4.02608e-22	-1.86882	-1.31499
50559809	chr22:50559809:T:C	5.0764e-21	-0.649414	-4.33526e-10
50560367	chr22:50560367:G:C	6.32166e-22	-1.79213	-0.94049
50560526	chr22:50560526:G:A	2.28023e-21	-4.97395e-10	-1.44974
50560753	chr22:50560753:C:T	5.12885e-22	-2.23494	-0.706778
50561073	chr22:50561073:G:A	3.32598e-22	-1.97603	-1.3988
50561109	chr22:50561109:A:G	3.02607e-22	-2.05333	-1.41601
50561252	chr22:50561252:A:G	3.65429e-22	-2.29378	-0.986917
50561586	chr22:50561586:G:A	9.78688e-22	-2.29556	-4.33526e-10
50561631	chr22:50561631:T:C	3.85307e-22	-1.77664	-1.45109
50561669	chr22:50561669:G:A	2.83101e-22	-2.13994	-1.39603
50561776	chr22:50561776:A:C	3.44496e-22	-1.94274	-1.39695
50561877	chr22:50561877:C:T	4.62652e-22	-1.59421	-1.45058
50562698	chr22:50562698:G:T	2.4563e-22	-2.22471	-1.45323
50562787	chr22:50562787:G:C	3.79129e-22	-2.03212	-1.21177
50562962	chr22:50562962:C:G	4.22598e-22	-2.08218	-1.05317
50563003	chr22:50563003:G:C	1.34993e-21	-2.26666	0.292694
50563245	chr22:50563245:A:G	2.27525e-21	-4.97395e-10	-1.45192
50563409	chr22:50563409:C:T	8.67371e-22	-2.02416	-0.39214
50564122	chr22:50564122:A:G	1.10025e-21	-1.9622	-0.216278
50564230	chr22:50564230:C:T	1.9076e-21	-1.62817	-4.33526e-10
50564531	chr22:50564531:C:T	1.08436e-21	-1.94488	-0.248146
50564740	chr22:50564740:G:C	5.87621e-20	-4.97395e-10	1.79948
50564990	chr22:50564990:G:C	2.27696e-21	-4.97395e-10	-1.45118
50565407	chr22:50565407:A:G	3.14732e-21	-2.04476	0.917295
50565624	chr22:50565624:T:C	7.46669e-22	-2.02223	-0.54392
50565675	chr22:50565675:C:T	5.71106e-21	-2.29875	1.76714
50565741	chr22:50565741:G:A	3.1286e-22	-2.05804	-1.37798
50565775	chr22:50565775:A:AT	5.31235e-22	-2.23038	-0.676183
50565828	chr22:50565828:T:C	5.69714e-21	-4.97395e-10	-0.534052
50565992	chr22:50565992:G:A	1.03965e-21	-1.94306	-0.292074
50566072	chr22:50566072:TGTGAGCCACCGC:T	5.98856e-22	-1.33975	-1.447
50566326	chr22:50566326:C:T	2.92878e-21	-1.19943	-4.33526e-10
50566447	chr22:50566447:A:G	3.21753e-22	-1.9587	-1.44929
50566553	chr22:50566553:A:T	2.43929e-21	-4.97395e-10	-1.38231
50566731	chr22:50566731:G:A	3.89468e-21	-2.04161	1.12721
50566736	chr22:50566736:C:T	2.30795e-21	-4.97395e-10	-1.43766
50567011	chr22:50567011:G:GCTC	2.53174e-21	-4.97395e-10	-1.34511
50567153	chr22:50567153:T:C	3.77824e-21	-4.97395e-10	-0.944759
50567391	chr22:50567391:G:A	1.70708e-20	-4.97395e-10	0.563353
50567395	chr22:50567395:G:A	2.44861e-21	-4.97395e-10	-1.37849
50567794	chr22:50567794:G:A	1.62624e-21	-1.78774	-4.33526e-10
50567953	chr22:50567953:T:A	1.20129e-20	-4.97395e-10	0.211966
50567986	chr22:50567986:G:A	4.66579e-21	-4.97395e-10	-0.733758
50568031	chr22:50568031:G:A	1.40867e-21	-1.93137	-4.33526e-10
50568287	chr22:50568287:G:A	9.37832e-21	-1.84402	1.80841
50568320	chr22:50568320:A:T	2.42538e-21	-4.97395e-10	-1.38803
50568351	chr22:50568351:G:A	2.35888e-21	-4.97395e-10	-1.41583
50568420	chr22:50568420:C:T	2.45787e-21	-4.97395e-10	-1.37472
50568559	chr22:50568559:T:C	4.38083e-22	-2.28202	-0.817344
50568667	chr22:50568667:T:C	3.02089e-21	-4.97395e-10	-1.16847
50569023	chr22:50569023:C:T	3.8151e-22	-2.2595	-0.978138
50569059	chr22:50569059:A:G	2.93152e-22	-2.07218	-1.4289
50569207	chr22:50569207:G:A	4.29319e-21	-4.97395e-10	-0.816987
50569265	chr22:50569265:A:C	2.27772e-21	-4.97395e-10	-1.45084
50569706	chr22:50569706:A:G	2.28267e-21	-4.97395e-10	-1.44867
50569834	chr22:50569834:G:A	2.56156e-21	-4.97395e-10	-1.3334
50570023	chr22:50570023:G:A	6.65902e-22	-1.95546	-0.72517
50570067	chr22:50570067:C:T	7.8714e-22	-1.13649	-1.37687
50570087	chr22:50570087:T:G	1.10422e-20	-4.97395e-10	0.127704
50570421	chr22:50570421:A:G	2.34861e-22	-2.27106	-1.45171
50570496	chr22:50570496:G:A	2.75306e-22	-2.2903	-1.27359
50571057	chr22:50571057:G:T	4.61545e-20	-4.97395e-10	1.55798
50571058	chr22:50571058:T:C	1.99695e-21	-1.5824	-4.33526e-10
50571633	chr22:50571633:A:G	5.09508e-22	-1.84915	-1.09917
50571683	chr22:50571683:G:A	7.19277e-22	-2.22003	-0.383494
50571816	chr22:50571816:C:T	2.56941e-21	-4.97395e-10	-1.33034
50571877	chr22:50571877:C:G	1.59422e-21	-1.80763	-4.33526e-10
50571910	chr22:50571910:G:A	2.76513e-21	-1.25693	-4.33526e-10
50572239	chr22:50572239:C:T	1.06979e-20	-4.97395e-10	0.0960336
50572314	chr22:50572314:G:A	2.64853e-21	-4.97395e-10	-1.30001
50572359	chr22:50572359:T:A	3.72516e-22	-2.29802	-0.963469
50572497	chr22:50572497:C:T	3.1056e-21	-4.97395e-10	-1.14081
50572636	chr22:50572636:A:G	2.83207e-21	-4.97395e-10	-1.23301
50572639	chr22:50572639:C:T	2.68156e-21	-4.97395e-10	-1.28762
50572648	chr22:50572648:A:T	6.71777e-22	-1.76167	-0.910171
50572686	chr22:50572686:C:T	2.37388e-22	-2.28177	-1.43031
50573504	chr22:50573504:T:C	2.34764e-22	-2.27585	-1.44735
50573508	chr22:50573508:A:G	7.94624e-22	-2.11204	-0.391866
50573882	chr22:50573882:G:T	2.37024e-22	-2.28327	-1.43034
50573952	chr22:50573952:C:T	2.36335e-22	-2.28615	-1.43037
50574346	chr22:50574346:C:T	4.07536e-22	-1.86794	-1.30371
50574425	chr22:50574425:G:A	1.32419e-21	-1.99321	-4.33526e-10
50574643	chr22:50574643:G:A	2.42903e-22	-2.2745	-1.41461
50574767	chr22:50574767:G:A	3.98266e-22	-1.85983	-1.33482
50574783	chr22:50574783:C:G	1.09465e-20	-4.97395e-10	0.119007
50574922	chr22:50574922:C:G	2.33109e-21	-4.97395e-10	-1.42768
50574927	chr22:50574927:T:G	8.06287e-21	-4.97395e-10	-0.186746
50575035	chr22:50575035:T:C	1.04284e-21	-2.08785	-0.144215
50575343	chr22:50575343:A:G	6.75479e-22	-2.22831	-0.438036
50575569	chr22:50575569:C:T	7.22396e-22	-2.20214	-0.397063
50575731	chr22:50575731:G:A	2.3783e-21	-4.97395e-10	-1.40763
50577052	chr22:50577052:G:A	2.02289e-20	-2.27321	3.0063
50577061	chr22:50577061:G:A	1.53532e-21	-1.84528	-4.33526e-10
50577143	chr22:50577143:C:T	6.8336e-22	-2.28412	-0.37063
50577245	chr22:50577245:C:T	2.3245e-22	-2.29422	-1.43888
50577277	chr22:50577277:C:T	3.16407e-21	-4.97395e-10	-1.12216
50577409	chr22:50577409:T:C	2.31354e-22	-2.28613	-1.45169
50577669	chr22:50577669:A:G	2.74436e-22	-2.29235	-1.27471
50577931	chr22:50577931:G:A	2.33916e-21	-1.63735	0.213124
50578170	chr22:50578170:A:G	2.40014e-21	-4.97395e-10	-1.39849
50578653	chr22:50578653:T:A	1.06981e-21	-2.29309	0.0865514
50578738	chr22:50578738:G:A	3.57897e-20	-1.08577	2.38941
50578863	chr22:50578863:G:A	2.62372e-21	-4.97395e-10	-1.30942
50578867	chr22:50578867:G:C	2.4019e-22	-2.25809	-1.44225
50579047	chr22:50579047:A:G	2.33574e-22	-2.28135	-1.44692
50579085	chr22:50579085:C:G	2.43183e-20	-0.960057	1.87727
50579345	chr22:50579345:C:T	2.74246e-21	-4.97395e-10	-1.26516
50579365	chr22:50579365:A:G	2.34353e-22	-2.27961	-1.44534
50580135	chr22:50580135:G:A	2.80544e-21	-4.97395e-10	-1.24245
50580150	chr22:50580150:A:G	1.79105e-20	-2.25355	2.86492
50580482	chr22:50580482:C:T	5.4437e-22	-2.06561	-0.81653
50580709	chr22:50580709:C:T	2.62852e-21	-4.97395e-10	-1.3076
50580842	chr22:50580842:C:T	8.64361e-22	-1.04131	-1.37847
50581009	chr22:50581009:G:A	4.3582e-22	-1.65108	-1.45346
50581186	chr22:50581186:C:T	1.44846e-20	-1.08439	1.48346
50581282	chr22:50581282:G:C	5.73046e-21	-0.528221	-4.33526e-10
50582050	chr22:50582050:G:C	1.31093e-21	-2.00328	-4.33526e-10
50583050	chr22:50583050:G:A	2.82798e-21	-4.97395e-10	-1.23445
50583334	chr22:50583334:G:C	2.56856e-22	-2.196	-1.43725
50583744	chr22:50583744:G:A	2.69787e-21	-4.97395e-10	-1.28155
50584090	chr22:50584090:C:T	4.30549e-20	-2.20675	3.69521
50584092	chr22:50584092:T:C	2.49561e-22	-2.22401	-1.43806
50584140	chr22:50584140:A:G	2.50263e-22	-2.22415	-1.4351
50584271	chr22:50584271:G:A	2.47318e-22	-2.235	-1.4361
50584369	chr22:50584369:AG:A	4.18845e-21	-4.97395e-10	-0.841687
50584433	chr22:50584433:A:G	3.75823e-22	-2.28364	-0.969015
50584723	chr22:50584723:T:G	3.2858e-22	-1.93802	-1.44897
50584911	chr22:50584911:A:G	2.51257e-22	-2.2164	-1.4389
50584950	chr22:50584950:G:T	2.30773e-21	-4.97395e-10	-1.43775
50584979	chr22:50584979:A:G	1.9223e-20	-1.93616	2.61825
50585223	chr22:50585223:G:A	2.48869e-22	-2.23119	-1.43366
50585487	chr22:50585487:C:T	3.08448e-21	-4.97395e-10	-1.14763
50585495	chr22:50585495:C:T	2.70264e-22	-2.2812	-1.30117
50585687	chr22:50585687:C:T	2.52545e-22	-2.21078	-1.4394
50585879	chr22:50585879:T:C	7.84793e-21	-2.16696	1.95319
50586086	chr22:50586086:A:T	2.43132e-22	-2.2483	-1.43987
50586108	chr22:50586108:C:T	2.29126e-21	-4.97395e-10	-1.44491
50586113	chr22:50586113:C:T	3.83661e-22	-2.03022	-1.20179
50586195	chr22:50586195:T:C	3.11358e-22	-2.29843	-1.1424
50586588	chr22:50586588:CT:C	4.25843e-22	-1.67423	-1.45347
50586645	chr22:50586645:C:T	3.4352e-22	-2.29501	-1.04752
50586770	chr22:50586770:G:A	9.83697e-22	-2.29045	-4.33526e-10
50586962	chr22:50586962:T:C	1.32794e-20	-0.941544	1.25374
50587040	chr22:50587040:G:T	1.57316e-20	-0.770724	1.25238
50587061	chr22:50587061:C:T	1.33888e-20	-0.931978	1.25238
50587170	chr22:50587170:C:A	1.82898e-20	-1.94049	2.57281
50587198	chr22:50587198:G:T	3.0118e-21	-4.97395e-10	-1.17148
50587312	chr22:50587312:C:T	5.83659e-22	-1.57968	-1.23277
50587457	chr22:50587457:TGAG:T	2.28978e-21	-4.97395e-10	-1.44556
50587484	chr22:50587484:C:T	5.6422e-22	-1.50646	-1.33986
50587778	chr22:50587778:T:C	2.588e-21	-4.97395e-10	-1.32313
50587812	chr22:50587812:G:A	3.13638e-20	-0.664313	1.83595
50587892	chr22:50587892:AC:A	2.29133e-21	-4.97395e-10	-1.44488
50587976	chr22:50587976:G:A	8.02812e-21	-4.97395e-10	-0.191066
50588185	chr22:50588185:C:T	4.25496e-21	-4.97395e-10	-0.825931
50588375	chr22:50588375:T:C	2.63301e-21	-4.97395e-10	-1.30589
50588413	chr22:50588413:G:A	3.49459e-21	-1.14082	0.118017
50588912	chr22:50588912:G:C	3.20163e-21	-4.97395e-10	-1.11036
50589285	chr22:50589285:TA:T	7.19622e-21	-4.97395e-10	-0.300461
50589460	chr22:50589460:A:G	2.95518e-20	-0.747872	1.86
50589826	chr22:50589826:C:T	4.9026e-21	-1.58669	0.902435
50590491	chr22:50590491:G:A	2.58615e-21	-4.97395e-10	-1.32384
50590662	chr22:50590662:G:C	1.19265e-21	-2.29161	0.193771
50590672	chr22:50590672:CTT:C	1.60198e-20	-4.97395e-10	0.499807
50590742	chr22:50590742:C:T	4.2642e-21	-4.97395e-10	-0.823761
50591851	chr22:50591851:G:A	2.29558e-21	-4.97395e-10	-1.44303
50592214	chr22:50592214:T:C	8.62931e-22	-1.224	-1.19744
50592291	chr22:50592291:C:T	4.57807e-21	-0.213717	-0.53902
50592320	chr22:50592320:A:G	2.12345e-20	-2.19935	2.98096
50592711	chr22:50592711:A:G	6.88267e-20	-0.475379	2.43296
50592755	chr22:50592755:G:T	5.31095e-21	-4.97395e-10	-0.604245
50592757	chr22:50592757:G:A	5.30653e-21	-4.97395e-10	-0.605077
50592838	chr22:50592838:T:C	3.62962e-22	-1.83443	-1.45305
50593164	chr22:50593164:A:G	4.06949e-22	-1.89724	-1.27585
50593948	chr22:50593948:C:T	2.60074e-21	-4.97395e-10	-1.31822
50594511	chr22:50594511:G:A	3.87601e-21	-4.97395e-10	-0.919211
50594690	chr22:50594690:T:C	6.63369e-22	-1.71781	-0.966632
50595411	chr22:50595411:C:G	3.83404e-22	-1.78259	-1.45009
50595748	chr22:50595748:G:A	3.41241e-22	-2.07923	-1.26995
50595906	chr22:50595906:G:A	5.25182e-21	-4.97395e-10	-0.615441
50595959	chr22:50595959:C:T	4.57106e-21	-4.97395e-10	-0.75427
50596136	chr22:50596136:T:C	8.10647e-22	-1.43409	-1.04985
50596438	chr22:50596438:T:C	3.21699e-22	-2.04388	-1.36428
50596441	chr22:50596441:A:G	3.81301e-20	0.876809	0.49018
50596453	chr22:50596453:C:T	4.24294e-22	-2.10474	-1.0266
50596471	chr22:50596471:G:A	1.60018e-21	-1.8039	-4.33526e-10
50596532	chr22:50596532:C:T	3.11659e-22	-2.10334	-1.33653
50597321	chr22:50597321:C:T	1.48358e-21	-1.87956	-4.33526e-10
50597936	chr22:50597936:T:C	2.30511e-21	-4.97395e-10	-1.43889
50597958	chr22:50597958:C:T	4.21842e-21	0.435168	-1.26972
50598205	chr22:50598205:A:G	2.9942e-20	2.42839	-1.30314
50598350	chr22:50598350:A:C	2.3851e-21	-4.97395e-10	-1.40478
50598361	chr22:50598361:A:T	1.7509e-21	-0.722367	-0.991517
50599322	chr22:50599322:G:A	1.06745e-21	-0.892098	-1.31665
50599666	chr22:50599666:C:A	4.8329e-21	-4.97395e-10	-0.698569
50599689	chr22:50599689:G:T	5.50577e-22	-1.52176	-1.34904
50599750	chr22:50599750:T:C	7.25716e-21	0.200698	-0.492726
50599812	chr22:50599812:A:G	6.91277e-21	0.0540409	-0.394686
50599854	chr22:50599854:G:A	1.07646e-21	-2.20034	-4.33526e-10
50599883	chr22:50599883:C:T	1.83561e-21	-0.530726	-1.13591
50599940	chr22:50599940:G:C	4.03791e-22	-1.72726	-1.45362
50600232	chr22:50600232:A:C	2.28353e-21	-4.97395e-10	-1.4483
50600366	chr22:50600366:G:C	2.58418e-21	-4.97395e-10	-1.32461
50600395	chr22:50600395:C:G	4.57667e-21	0.138087	-0.89113
50601054	chr22:50601054:C:T	6.94663e-20	-4.97395e-10	1.96683
50601078	chr22:50601078:C:T	5.38299e-21	-4.97395e-10	-0.590772
50601260	chr22:50601260:G:A	3.70463e-21	-0.126579	-0.837855
50601284	chr22:50601284:C:T	3.11598e-21	-0.0390864	-1.09839
50601339	chr22:50601339:T:A	2.47405e-21	-0.0647025	-1.30346
50601349	chr22:50601349:C:A	2.56768e-19	2.05215	1.222
50601723	chr22:50601723:C:G	1.94465e-21	-1.60894	-4.33526e-10
50601984	chr22:50601984:T:A	1.8099e-21	-0.238035	-1.44271
50602072	chr22:50602072:A:G	2.27197e-21	-4.97395e-10	-1.45337
50602108	chr22:50602108:C:T	4.91465e-21	0.0608496	-0.742644
50602117	chr22:50602117:C:T	2.93943e-22	-2.10682	-1.39157
50602466	chr22:50602466:G:A	4.3322e-21	0.25349	-1.06143
50602559	chr22:50602559:T:A	3.99803e-21	0.191374	-1.07959
50603603	chr22:50603603:G:T	2.2971e-21	-0.422163	-1.02021
50603605	chr22:50603605:C:G	2.35686e-21	-0.396482	-1.02021
50603893	chr22:50603893:G:A	1.50407e-21	-1.86584	-4.33526e-10
50604457	chr22:50604457:G:C	3.66997e-21	-4.97395e-10	-0.973832
50604850	chr22:50604850:G:A	3.39377e-22	-2.07766	-1.277
50605085	chr22:50605085:A:AG	3.29471e-21	-4.97395e-10	-1.0817
50605189	chr22:50605189:C:T	7.15332e-21	0.346194	-0.652633
50605207	chr22:50605207:A:G	8.04994e-21	0.557776	-0.746127
50605214	chr22:50605214:G:A	2.40194e-21	-4.97395e-10	-1.39774
50605777	chr22:50605777:T:TC	2.69223e-21	-4.97395e-10	-1.28364
50605815	chr22:50605815:C:T	1.79335e-21	-1.68993	-4.33526e-10
50605979	chr22:50605979:C:T	5.09505e-22	-1.56573	-1.3826
50606067	chr22:50606067:G:T	4.65447e-21	-0.736189	-4.33526e-10
50606071	chr22:50606071:G:A	2.19177e-21	-1.48931	-4.33526e-10
50606318	chr22:50606318:C:G	7.5452e-21	0.398545	-0.651649
50606376	chr22:50606376:G:T	5.79528e-21	0.0247729	-0.541745
50606479	chr22:50606479:T:C	8.66092e-21	0.50872	-0.623915
50606802	chr22:50606802:G:T	6.90294e-21	0.402171	-0.74424
50607005	chr22:50607005:C:T	5.40964e-21	-0.046194	-0.53964
50607668	chr22:50607668:A:G	2.75144e-20	2.40906	-1.36837
50607761	chr22:50607761:C:T	1.13575e-21	-1.60201	-0.544715
50607811	chr22:50607811:G:C	2.28558e-21	-4.97395e-10	-1.44739
50609081	chr22:50609081:T:C	2.29696e-21	-4.97395e-10	-1.44243
50609148	chr22:50609148:C:T	5.80493e-22	-1.39554	-1.42235
50609212	chr22:50609212:G:C	4.80503e-22	-1.85495	-1.15198
50609361	chr22:50609361:C:T	2.29448e-21	-4.97395e-10	-1.44351
50609546	chr22:50609546:T:C	2.33042e-21	-4.97395e-10	-1.42797
50609587	chr22:50609587:C:T	2.61883e-21	-4.97395e-10	-1.31129
50609631	chr22:50609631:A:G	3.91712e-21	-0.965628	0.0569698
50609659	chr22:50609659:G:A	2.01642e-21	-1.57269	-4.33526e-10
50610293	chr22:50610293:G:A	1.35347e-21	-2.05601	0.0846684
50610554	chr22:50610554:G:A	2.34926e-21	-4.97395e-10	-1.41991
50610660	chr22:50610660:G:C	1.98231e-21	-1.58975	-4.33526e-10
50610743	chr22:50610743:G:A	2.42046e-21	-4.97395e-10	-1.39006
50610789	chr22:50610789:C:T	2.06521e-21	-1.54878	-4.33526e-10
50611561	chr22:50611561:T:C	2.57811e-21	-4.97395e-10	-1.32696
50611953	chr22:50611953:C:G	2.14448e-20	-4.97395e-10	0.791465
50612415	chr22:50612415:G:T	9.71698e-21	-4.97395e-10	-0.00014101
50612786	chr22:50612786:C:T	2.5023e-22	-2.222	-1.43739
50613951	chr22:50613951:T:C	1.53512e-21	-0.40548	-1.43992
50614529	chr22:50614529:GAGAA:G	2.45253e-21	-4.97395e-10	-1.37689
50614642	chr22:50614642:T:C	1.48197e-20	1.86793	-1.44599
50614679	chr22:50614679:C:T	1.16076e-21	-0.699008	-1.42593
50614703	chr22:50614703:G:A	2.19316e-21	-0.845927	-0.642745
50615092	chr22:50615092:AAAGTT:A	1.51678e-21	-1.85743	-4.33526e-10
50615291	chr22:50615291:T:C	1.66062e-20	1.94477	-1.40901
50615836	chr22:50615836:T:C	2.857e-20	2.37966	-1.30132
50615968	chr22:50615968:T:G	4.17332e-22	-1.76858	-1.37931
50615988	chr22:50615988:A:G	3.88416e-22	-1.87318	-1.34652
50616038	chr22:50616038:C:T	1.59164e-21	-0.358261	-1.45099
50616803	chr22:50616803:T:G	4.51328e-21	-4.97395e-10	-0.766992
50617157	chr22:50617157:A:G	3.4331e-22	-1.89174	-1.4514
50617472	chr22:50617472:C:T	2.25287e-21	-0.169398	-1.29241
50618145	chr22:50618145:T:C	2.69054e-21	-4.97395e-10	-1.28427
50618450	chr22:50618450:T:C	1.61133e-20	-4.97395e-10	0.505627
50618683	chr22:50618683:A:G	2.68747e-21	-0.217743	-1.06767
50618775	chr22:50618775:C:G	4.62236e-21	0.535542	-1.27865
50619074	chr22:50619074:A:G	3.70921e-22	-1.81245	-1.45333
50619209	chr22:50619209:G:A	7.99704e-21	-0.194944	-4.33526e-10
50619335	chr22:50619335:G:A	1.56469e-21	-1.82633	-4.33526e-10
50619367	chr22:50619367:A:G	1.96664e-21	-0.198564	-1.39913
50619437	chr22:50619437:C:T	2.00298e-20	-4.97395e-10	0.723207
50619474	chr22:50619474:T:C	3.56445e-21	0.450178	-1.45318
50619495	chr22:50619495:C:T	4.14514e-22	-1.74566	-1.40901
50619665	chr22:50619665:G:T	1.87102e-20	-4.97395e-10	0.655052
50619731	chr22:50619731:C:T	4.44012e-22	-1.78794	-1.29798
50620072	chr22:50620072:A:C	2.48526e-22	-2.25648	-1.40975
50620612	chr22:50620612:G:A	2.39599e-21	-4.97395e-10	-1.40022
50620690	chr22:50620690:G:T	3.04716e-21	0.11181	-1.27162
50621006	chr22:50621006:C:T	1.07914e-21	-2.19785	-4.33526e-10
50621055	chr22:50621055:G:A	3.17112e-22	-2.05294	-1.36958
50621093	chr22:50621093:A:G	2.30133e-21	-4.97395e-10	-1.44053
50621405	chr22:50621405:CT:C	3.18879e-21	-1.11437	-4.33526e-10
50621407	chr22:50621407:T:A	3.18233e-21	-1.1164	-4.33526e-10
50621446	chr22:50621446:T:C	4.83338e-21	0.44366	-1.14213
50621621	chr22:50621621:G:A	7.16888e-22	-1.53523	-1.07162
50621912	chr22:50621912:G:C	2.29937e-21	-1.41899	-0.0223938
50622024	chr22:50622024:C:T	3.39435e-21	-1.0519	-4.33526e-10
50622043	chr22:50622043:T:C	2.21488e-21	-1.35902	-0.119795
50622063	chr22:50622063:A:G	1.771e-21	-1.70247	-4.33526e-10
50622156	chr22:50622156:G:A	1.53858e-20	-4.97395e-10	0.459426
50622240	chr22:50622240:G:A	2.99328e-22	-2.25547	-1.22476
50622539	chr22:50622539:C:A	2.27136e-21	-4.97395e-10	-1.45364
50623376	chr22:50623376:T:C	2.27182e-21	-4.97395e-10	-1.45343
50623575	chr22:50623575:G:A	2.20967e-21	-1.44119	-0.0399787
50623623	chr22:50623623:G:T	5.40463e-22	-2.28464	-0.6047
50623776	chr22:50623776:G:A	2.41773e-21	-1.46112	0.0699385
50624153	chr22:50624153:C:T	1.09096e-21	-2.18696	-4.33526e-10
50624226	chr22:50624226:T:C	3.30352e-21	0.275908	-1.35494
50624290	chr22:50624290:C:T	1.00815e-20	1.07167	-1.03498
50624368	chr22:50624368:G:C	2.33307e-21	-4.97395e-10	-1.42683
50624510	chr22:50624510:C:T	4.45922e-22	-2.27924	-0.802391
50625049	chr22:50625049:T:C	1.66827e-21	-1.60139	-0.160843
50625611	chr22:50625611:G:C	4.77283e-21	0.424797	-1.13587
50625713	chr22:50625713:G:A	3.60679e-21	0.070345	-1.06154
50625741	chr22:50625741:G:A	5.3622e-21	0.332829	-0.927472
50625758	chr22:50625758:G:T	1.65976e-21	-1.76734	-4.33526e-10
50625811	chr22:50625811:G:A	5.49735e-22	-2.26814	-0.6042
50625988	chr22:50625988:T:C	2.52773e-21	0.0705763	-1.41727
50626360	chr22:50626360:G:C	1.81809e-21	-1.67623	-4.33526e-10
50626487	chr22:50626487:G:A	8.94154e-22	-1.03276	-1.35313
50626491	chr22:50626491:C:T	2.38774e-21	-4.97395e-10	-1.40367
50626801	chr22:50626801:G:A	4.66814e-22	-2.19078	-0.84506
50626894	chr22:50626894:A:G	4.31437e-21	-0.812064	-4.33526e-10
50626933	chr22:50626933:C:A	5.02119e-22	-1.97553	-0.987405
50627172	chr22:50627172:G:A	8.66907e-21	0.96248	-1.07673
50627915	chr22:50627915:G:C	1.35496e-21	-1.97024	-4.33526e-10
50628493	chr22:50628493:G:A	2.65169e-21	-0.691544	-0.607274
50628562	chr22:50628562:C:T	1.76027e-21	-2.02736	0.318809
50628884	chr22:50628884:GGT:G	2.40082e-21	-4.97395e-10	-1.39821
50628918	chr22:50628918:GTGT:G	2.68398e-19	2.46683	0.851623
50629515	chr22:50629515:TG:T	6.41884e-22	-1.7534	-0.96396
50629588	chr22:50629588:A:G	3.02838e-22	-2.06659	-1.40198
50629620	chr22:50629620:G:A	4.00692e-21	-4.97395e-10	-0.885993
50629623	chr22:50629623:C:T	3.85109e-21	-4.97395e-10	-0.925659
50629818	chr22:50629818:G:A	5.67433e-21	-4.97395e-10	-0.538064
50629837	chr22:50629837:G:A	2.90505e-21	-1.19879	-0.00877758
50629868	chr22:50629868:GCCTCT:G	2.91682e-20	-4.97395e-10	1.09906
50630132	chr22:50630132:G:A	2.61984e-22	-2.22804	-1.38544
50630137	chr22:50630137:C:T	6.13611e-21	-4.97395e-10	-0.459826
50630280	chr22:50630280:G:C	2.00891e-21	-1.57643	-4.33526e-10
50630323	chr22:50630323:C:T	4.17173e-21	-0.845685	-4.33526e-10
50631281	chr22:50631281:T:G	1.77727e-21	-1.69894	-4.33526e-10
50631472	chr22:50631472:C:G	2.85037e-21	-4.97395e-10	-1.22657
50631672	chr22:50631672:C:T	8.23261e-21	-0.531308	0.365395
50631686	chr22:50631686:A:G	1.01442e-21	-2.2597	-4.33526e-10
50631715	chr22:50631715:C:T	3.74869e-21	-4.97395e-10	-0.952609
50631973	chr22:50631973:T:C	1.24622e-21	-1.20062	-0.853276
50632488	chr22:50632488:C:G	1.01529e-21	-2.25884	-4.33526e-10
50632841	chr22:50632841:G:C	2.27502e-21	-4.97395e-10	-1.45203
50632850	chr22:50632850:G:T	2.70507e-22	-2.24063	-1.34084
50632939	chr22:50632939:C:T	2.7867e-22	-2.19872	-1.35302
50632944	chr22:50632944:A:G	1.42714e-20	-4.97395e-10	0.38424
50633027	chr22:50633027:C:G	5.86748e-22	-1.68319	-1.12399
50633040	chr22:50633040:C:T	9.25655e-21	-0.566244	0.517559
50633081	chr22:50633081:C:T	2.91865e-21	-4.97395e-10	-1.2029
50633090	chr22:50633090:C:T	2.29417e-21	-1.44365	-4.33526e-10
50633367	chr22:50633367:T:G	7.23965e-22	-1.71851	-0.878516
50633601	chr22:50633601:C:G	7.49919e-20	-4.97395e-10	2.04336
50634287	chr22:50634287:A:G	2.38205e-21	-4.97395e-10	-1.40606
50634838	chr22:50634838:G:C	1.23466e-21	-1.45027	-0.612952
50635033	chr22:50635033:T:C	5.19036e-21	-0.0584918	-0.56872
50635843	chr22:50635843:G:C	4.47844e-21	-4.97395e-10	-0.774741
50636064	chr22:50636064:A:G	5.87962e-21	-4.97395e-10	-0.502524
50636106	chr22:50636106:G:A	1.53325e-21	-2.06787	0.221238
50636689	chr22:50636689:G:C	2.32217e-21	-4.97395e-10	-1.43151
50636904	chr22:50636904:C:T	1.46786e-21	-1.89021	-4.33526e-10
50636969	chr22:50636969:G:C	1.85661e-21	-1.65526	-4.33526e-10
50636975	chr22:50636975:C:A	1.62587e-21	-1.83321	0.0452358
50637210	chr22:50637210:T:A	1.6135e-21	-2.05718	0.26157
50637356	chr22:50637356:G:A	2.22943e-21	-1.47227	-4.33526e-10
50637559	chr22:50637559:T:C	4.03833e-21	-4.97395e-10	-0.878184
50637667	chr22:50637667:G:A	1.95013e-21	-2.06844	0.462322
50637853	chr22:50637853:C:T	9.86175e-22	-2.28794	-4.33526e-10
50638357	chr22:50638357:C:T	9.03228e-21	0.0204182	-0.0936291
50638800	chr22:50638800:T:C	3.15759e-21	-4.97395e-10	-1.12421
50639027	chr22:50639027:A:G	9.85887e-22	-2.28823	-4.33526e-10
50639658	chr22:50639658:T:C	5.04581e-22	-2.29188	-0.666164
50639659	chr22:50639659:G:T	5.03685e-22	-2.29042	-0.669397
50639662	chr22:50639662:T:C	4.01798e-22	-2.29291	-0.89291
50639740	chr22:50639740:A:G	2.87949e-21	-4.97395e-10	-1.2164
50639764	chr22:50639764:C:T	2.4262e-21	-4.97395e-10	-1.38769
50639823	chr22:50639823:C:T	2.16073e-20	2.15629	-1.35728
50639828	chr22:50639828:CA:C	4.62628e-21	0.464717	-1.20698
50639981	chr22:50639981:C:T	2.24502e-21	-1.4653	-4.33526e-10
50640053	chr22:50640053:G:A	3.20607e-21	-4.97395e-10	-1.10897
50640119	chr22:50640119:TG:T	4.63666e-19	4.31265	-0.447502
50640192	chr22:50640192:A:G	3.01573e-20	0.0034322	1.12898
50640224	chr22:50640224:G:A	8.84562e-21	0.814366	-0.908459
50640227	chr22:50640227:C:T	4.93104e-21	-0.443663	-0.234803
50640571	chr22:50640571:C:G	5.44621e-21	-4.97395e-10	-0.579096
50640783	chr22:50640783:C:G	7.69667e-21	0.152667	-0.385895
50640793	chr22:50640793:G:A	1.6118e-21	-0.579599	-1.21706
50640876	chr22:50640876:A:G	3.66616e-21	-4.97395e-10	-0.974871
50641018	chr22:50641018:A:G	5.27254e-22	-1.85031	-1.06378
50641099	chr22:50641099:G:A	2.85198e-22	-2.09758	-1.43101
50641193	chr22:50641193:C:T	4.34025e-22	-2.05664	-1.05203
50641305	chr22:50641305:A:G	3.27245e-21	-1.08848	-4.33526e-10
50641557	chr22:50641557:C:T	1.03836e-21	-2.23637	-4.33526e-10
50641766	chr22:50641766:T:C	1.63943e-21	-1.24583	-0.533832
50642072	chr22:50642072:GC:G	9.69162e-21	-4.97395e-10	-0.0027542
50642149	chr22:50642149:G:A	2.48609e-21	-4.97395e-10	-1.36331
50642216	chr22:50642216:T:C	3.68524e-21	-4.97395e-10	-0.96968
50642329	chr22:50642329:A:G	1.75937e-21	-0.834183	-0.87488
50642332	chr22:50642332:A:G	5.99487e-22	-1.34976	-1.43594
50642360	chr22:50642360:G:C	1.20754e-20	-4.97395e-10	0.217153
50642552	chr22:50642552:T:A	1.35775e-21	-0.99365	-0.974538
50642587	chr22:50642587:T:C	1.36441e-21	-0.991704	-0.971588
50642904	chr22:50642904:T:C	7.33453e-22	-1.18399	-1.40002
50642947	chr22:50642947:G:A	1.40929e-21	-0.946831	-0.984096
50643028	chr22:50643028:T:G	2.33196e-21	-4.97395e-10	-1.42731
50643505	chr22:50643505:T:C	1.71706e-21	-0.89706	-0.836341
50643604	chr22:50643604:T:G	2.88371e-21	-1.21494	-4.33526e-10
50645225	chr22:50645225:T:G	1.95134e-21	-1.6055	-4.33526e-10
50645313	chr22:50645313:C:T	9.79056e-22	-2.29518	-4.33526e-10
50645392	chr22:50645392:A:C	1.27926e-19	-4.97395e-10	2.57744
50645412	chr22:50645412:G:A	3.99912e-21	-4.97395e-10	-0.887941
50645796	chr22:50645796:C:T	3.17166e-21	-0.554394	-0.565368
50645977	chr22:50645977:T:A	3.99407e-22	-1.82434	-1.36745
50646617	chr22:50646617:C:T	3.46686e-21	-0.575239	-0.455527
50647364	chr22:50647364:T:C	3.07547e-22	-2.0993	-1.35384
50647369	chr22:50647369:C:T	6.19733e-21	-4.97395e-10	-0.449897
50647453	chr22:50647453:G:A	1.45564e-21	-0.978973	-0.919596
50647974	chr22:50647974:G:A	2.27816e-21	-4.97395e-10	-1.45065
50648493	chr22:50648493:C:T	2.52483e-21	-4.97395e-10	-1.34784
50648599	chr22:50648599:A:G	1.17763e-21	-2.11051	-4.33526e-10
50648920	chr22:50648920:G:A	4.32725e-22	-1.71102	-1.40065
50649472	chr22:50649472:T:C	2.44244e-21	-0.511264	-0.869754
50649753	chr22:50649753:T:A	7.22289e-22	-1.16144	-1.4379
50650246	chr22:50650246:AAAAC:A	4.23457e-21	-4.97395e-10	-0.830734
50650346	chr22:50650346:T:A	7.5558e-21	-4.97395e-10	-0.2517
50650347	chr22:50650347:A:T	3.28064e-21	-1.08598	-4.33526e-10
50650467	chr22:50650467:C:G	8.18484e-20	-4.97395e-10	2.13085
50651148	chr22:50651148:C:T	1.83042e-21	-0.853842	-0.81563
50651983	chr22:50651983:T:C	1.12645e-20	-4.97395e-10	0.147644
50652069	chr22:50652069:TC:T	1.02888e-21	-2.24555	-4.33526e-10
50652171	chr22:50652171:G:A	2.58424e-21	-4.97395e-10	-1.32458
50652174	chr22:50652174:G:T	9.56803e-21	-4.97395e-10	-0.0155892
50653204	chr22:50653204:G:A	2.49478e-21	-4.97395e-10	-1.35981
50653300	chr22:50653300:G:C	1.14222e-21	-1.33243	-0.80861
50653486	chr22:50653486:C:T	4.82764e-22	-1.57189	-1.43036
50653781	chr22:50653781:G:A	1.17759e-21	-1.30193	-0.80861
50654147	chr22:50654147:T:C	4.69341e-21	-4.97395e-10	-0.727856
50654356	chr22:50654356:C:T	9.78323e-22	-2.29593	-4.33526e-10
50654517	chr22:50654517:T:C	1.25728e-21	-0.930891	-1.11418
50654657	chr22:50654657:C:T	2.15963e-21	-1.50408	-4.33526e-10
50654941	chr22:50654941:G:A	1.09714e-20	-4.97395e-10	0.121272
50654959	chr22:50654959:T:C	2.52047e-21	-4.97395e-10	-1.34957
50655751	chr22:50655751:CCA:C	1.40307e-21	-1.23471	-0.70064
50656064	chr22:50656064:C:T	8.93565e-22	-1.33045	-1.05611
50656498	chr22:50656498:C:T	9.10363e-22	-1.80901	-0.558919
50656679	chr22:50656679:G:A	2.00227e-21	-1.57973	-4.33526e-10
50656858	chr22:50656858:C:T	2.57736e-22	-2.26051	-1.36933
50656881	chr22:50656881:G:A	1.60766e-21	-0.90009	-0.899149
50657882	chr22:50657882:A:AC	2.70136e-22	-2.24852	-1.33432
50657905	chr22:50657905:G:A	2.53459e-21	-4.97395e-10	-1.34398
50658794	chr22:50658794:G:A	7.08742e-21	-4.97395e-10	-0.315695
50659034	chr22:50659034:C:G	1.54049e-21	-1.84191	-4.33526e-10
50659341	chr22:50659341:T:A	1.03113e-21	-1.36795	-0.875409
50659344	chr22:50659344:T:A	1.88071e-21	-1.64237	-4.33526e-10
50659461	chr22:50659461:C:T	6.79786e-21	-4.97395e-10	-0.357408
50660015	chr22:50660015:A:G	4.5871e-21	-0.519516	-0.231252
50660435	chr22:50660435:C:T	2.83195e-21	-1.54831	0.315261
50660705	chr22:50660705:G:A	7.71093e-22	-1.76912	-0.764844
50661243	chr22:50661243:T:C	6.30277e-22	-2.06258	-0.673031
50661385	chr22:50661385:G:A	5.81164e-21	-4.97395e-10	-0.514153
50661392	chr22:50661392:ATTCT:A	2.71625e-21	-4.97395e-10	-1.27477
50661434	chr22:50661434:C:T	8.09686e-22	-1.57245	-0.912678
50661782	chr22:50661782:C:T	6.84611e-21	-4.97395e-10	-0.350335
50661790	chr22:50661790:C:T	9.76401e-22	-2.2979	-4.33526e-10
50662735	chr22:50662735:C:CA	2.32601e-21	-4.97395e-10	-1.42986
50662891	chr22:50662891:G:A	2.6131e-21	-4.97395e-10	-1.31348
50663268	chr22:50663268:T:C	3.09738e-21	-4.97395e-10	-1.14346
50663510	chr22:50663510:A:C	6.7168e-22	-1.26908	-1.40291
50663610	chr22:50663610:G:A	8.60072e-21	-4.97395e-10	-0.12217
50663618	chr22:50663618:G:A	9.6367e-21	-4.97395e-10	-0.00843692
50663800	chr22:50663800:G:A	9.2665e-21	-4.97395e-10	-0.0476104
50663879	chr22:50663879:AGAAAT:A	3.20992e-21	-4.97395e-10	-1.10777
50663885	chr22:50663885:A:AG	3.1938e-21	-4.97395e-10	-1.11281
50664167	chr22:50664167:C:T	3.23689e-22	-1.98555	-1.41643
50664391	chr22:50664391:C:T	2.64019e-21	-4.97395e-10	-1.30317
50664581	chr22:50664581:C:T	3.51507e-21	-4.97395e-10	-1.01696
50664793	chr22:50664793:T:C	9.06745e-22	-1.82081	-0.551102
50664864	chr22:50664864:A:G	4.32031e-22	-1.69114	-1.42214
50665264	chr22:50665264:A:G	3.19402e-20	0.703513	0.486337
50665387	chr22:50665387:T:A	5.26539e-21	-1.86495	1.25209
50665389	chr22:50665389:G:A	5.05069e-21	-1.91588	1.26139
50665392	chr22:50665392:T:C	5.26847e-21	-1.87483	1.26255
50665491	chr22:50665491:C:T	3.30863e-22	-1.931	-1.44907
50665492	chr22:50665492:G:A	2.75251e-21	-4.97395e-10	-1.2615
50665643	chr22:50665643:A:G	2.50376e-21	-4.97395e-10	-1.35622
50665739	chr22:50665739:A:T	2.27701e-21	-4.97395e-10	-1.45115
50665742	chr22:50665742:A:G	4.95185e-22	-1.74284	-1.234
50666103	chr22:50666103:G:C	9.31101e-21	-4.97395e-10	-0.0428183
50666252	chr22:50666252:G:A	1.97933e-21	-0.140604	-1.45065
50666253	chr22:50666253:C:T	1.55187e-20	-4.97395e-10	0.468029
50666575	chr22:50666575:A:G	8.09026e-21	-4.97395e-10	-0.183356
50666673	chr22:50666673:G:A	1.67092e-20	1.21412	-0.672184
50666875	chr22:50666875:A:G	2.32523e-21	-4.97395e-10	-1.4302
50666906	chr22:50666906:GTGCTCAT:G	2.79839e-21	-4.97395e-10	-1.24497
50666916	chr22:50666916:ACC:A	2.79839e-21	-4.97395e-10	-1.24497
50666921	chr22:50666921:A:AT	2.8242e-21	-4.97395e-10	-1.23579
50666923	chr22:50666923:G:A	2.8242e-21	-4.97395e-10	-1.23579
50666924	chr22:50666924:G:A	2.82527e-21	-4.97395e-10	-1.23541
50666970	chr22:50666970:A:C	6.4339e-21	-4.97395e-10	-0.412435
50667128	chr22:50667128:C:T	1.13736e-20	1.00752	-0.850245
50667462	chr22:50667462:C:T	2.35913e-21	-4.97395e-10	-1.41572
50667955	chr22:50667955:G:A	2.28339e-21	-4.97395e-10	-1.44836
50668127	chr22:50668127:G:A	1.05985e-21	-2.21589	-4.33526e-10
50668494	chr22:50668494:C:T	8.58586e-21	-4.97395e-10	-0.1239
50668551	chr22:50668551:G:C	4.56794e-21	-0.238317	-0.516638
50668607	chr22:50668607:T:G	2.30808e-21	-4.97395e-10	-1.4376
50668862	chr22:50668862:T:C	2.78024e-21	-4.97395e-10	-1.25148
50669401	chr22:50669401:A:G	5.46263e-21	-4.97395e-10	-0.576086
50669644	chr22:50669644:G:A	1.5234e-21	-1.4374	-0.415672
50670081	chr22:50670081:G:A	2.45355e-21	-0.495586	-0.880896
50670131	chr22:50670131:T:C	3.06033e-21	-4.97395e-10	-1.15549
50670374	chr22:50670374:A:C	2.48071e-21	-4.97395e-10	-1.36547
50671289	chr22:50671289:G:A	1.17945e-21	-2.10897	-4.33526e-10
50671307	chr22:50671307:G:A	5.76854e-22	-1.38546	-1.43872
50671564	chr22:50671564:T:C	4.3877e-21	0.125257	-0.920467
50672096	chr22:50672096:C:G	4.96294e-20	2.67089	-1.04032
50672125	chr22:50672125:T:C	2.8184e-21	-4.97395e-10	-1.23785
50672534	chr22:50672534:C:T	4.88432e-20	-4.97395e-10	1.6146
50672563	chr22:50672563:C:T	3.48216e-21	-4.97395e-10	-1.02636
50672675	chr22:50672675:C:T	5.76744e-22	-1.81436	-1.01001
50672711	chr22:50672711:C:T	2.97222e-21	-4.97395e-10	-1.18471
50672912	chr22:50672912:G:A	2.35907e-21	-4.97395e-10	-1.41575
50673077	chr22:50673077:G:T	2.34406e-21	-4.97395e-10	-1.42213
50673288	chr22:50673288:T:C	2.39953e-21	-4.97395e-10	-1.39874
50675534	chr22:50675534:C:CAGTGTGTGCAGT	2.29644e-21	-4.97395e-10	-1.44266
50675556	chr22:50675556:AGT:A	4.61955e-21	-4.97395e-10	-0.743718
50675568	chr22:50675568:TAGC:T	2.35255e-21	-4.97395e-10	-1.41851
50675618	chr22:50675618:TGTGA:T	2.33248e-21	-4.97395e-10	-1.42708
50675736	chr22:50675736:T:C	2.69115e-21	-4.97395e-10	-1.28405
50676187	chr22:50676187:T:C	2.81984e-20	-4.97395e-10	1.06525
50676798	chr22:50676798:C:T	2.43792e-21	-4.97395e-10	-1.38287
50677059	chr22:50677059:G:C	2.6145e-21	-4.97395e-10	-1.31294
50677147	chr22:50677147:C:T	7.96846e-21	-1.63845	1.43992
50677295	chr22:50677295:G:A	5.66662e-21	-4.97395e-10	-0.539423
50677354	chr22:50677354:A:C	7.6204e-22	-1.45832	-1.08745
50677435	chr22:50677435:G:A	3.60392e-22	-2.29686	-0.997719
50678226	chr22:50678226:C:T	2.29097e-21	-4.97395e-10	-1.44504
50678333	chr22:50678333:A:G	4.67683e-20	-4.97395e-10	1.57119
50678709	chr22:50678709:G:A	3.48143e-21	-0.616475	-0.410098
50679152	chr22:50679152:T:C	6.43238e-20	0.10475	1.78516
50681401	chr22:50681401:A:G	2.39012e-21	-4.97395e-10	-1.40267
50682988	chr22:50682988:T:G	5.68444e-21	-0.828865	0.292581
50683112	chr22:50683112:G:A	1.20474e-20	-4.97395e-10	0.214835
50683245	chr22:50683245:C:T	5.0385e-21	-4.97395e-10	-0.656908
50683246	chr22:50683246:G:A	2.59732e-21	-4.97395e-10	-1.31953
50683647	chr22:50683647:C:G	9.81918e-22	-2.29226	-4.33526e-10
50684561	chr22:50684561:G:A	2.40797e-21	-4.97395e-10	-1.39523
50684580	chr22:50684580:C:T	3.5276e-21	-4.97395e-10	-1.0134
50684859	chr22:50684859:A:G	4.19177e-21	-0.840893	-4.33526e-10
50684983	chr22:50684983:C:T	2.39216e-21	-1.40182	-4.33526e-10
50685039	chr22:50685039:T:C	2.95452e-22	-2.24224	-1.25103
50685221	chr22:50685221:C:T	2.99498e-22	-2.15282	-1.32684
50687044	chr22:50687044:G:A	2.45955e-21	-4.97395e-10	-1.37404
50687241	chr22:50687241:C:T	2.35806e-21	-4.97395e-10	-1.41618
50687370	chr22:50687370:G:A	1.03834e-21	-2.2364	-4.33526e-10
50687403	chr22:50687403:T:G	4.96546e-21	-4.97395e-10	-0.671509
50687485	chr22:50687485:A:G	2.37431e-22	-2.25967	-1.45222
50687647	chr22:50687647:G:A	4.53313e-22	-2.29093	-0.774255
50687774	chr22:50687774:T:C	3.04885e-19	-4.97395e-10	3.44592
50687965	chr22:50687965:G:A	2.33604e-21	-4.97395e-10	-1.42556
50688558	chr22:50688558:C:T	3.02536e-22	-2.22889	-1.24068
50689292	chr22:50689292:G:C	2.4215e-21	-4.97395e-10	-1.38963
50689806	chr22:50689806:T:A	2.27341e-21	-4.97395e-10	-1.45274
50690119	chr22:50690119:T:C	2.67675e-21	-4.97395e-10	-1.28941
50690220	chr22:50690220:T:C	7.85835e-22	-2.1513	-0.363721
50690221	chr22:50690221:G:A	6.14658e-22	-2.17683	-0.583876
50690451	chr22:50690451:C:T	2.27385e-21	-4.97395e-10	-1.45254
50691107	chr22:50691107:C:T	2.74473e-21	-4.97395e-10	-1.26433
50691970	chr22:50691970:T:C	4.37482e-21	-0.798152	-4.33526e-10
50692093	chr22:50692093:T:TA	4.72835e-21	-4.97395e-10	-0.720439
50692560	chr22:50692560:C:T	5.06628e-21	-4.97395e-10	-0.651408
50692925	chr22:50692925:G:A	3.93292e-21	-4.97395e-10	-0.904633
50692956	chr22:50692956:G:A	1.65723e-19	-4.97395e-10	2.8363
50693048	chr22:50693048:T:C	2.6575e-21	-4.97395e-10	-1.29663
50693112	chr22:50693112:C:T	4.36525e-21	-4.97395e-10	-0.800341
50693139	chr22:50693139:G:C	2.38986e-21	-4.97395e-10	-1.40278
50693237	chr22:50693237:A:T	4.03896e-22	-2.29364	-0.886976
50693308	chr22:50693308:C:T	7.09505e-20	-4.97395e-10	1.98797
50694736	chr22:50694736:C:A	2.50645e-21	-4.97395e-10	-1.35515
50694818	chr22:50694818:G:A	4.22086e-21	-4.97395e-10	-0.833977
50695090	chr22:50695090:G:A	9.83418e-22	-2.29074	-4.33526e-10
50695096	chr22:50695096:C:T	2.827e-21	-1.2348	-4.33526e-10
50695124	chr22:50695124:C:T	2.55062e-21	-4.97395e-10	-1.33768
50695642	chr22:50695642:C:T	2.51468e-21	-4.97395e-10	-1.35187
50695758	chr22:50695758:A:G	1.56341e-20	-4.97395e-10	0.475438
50695959	chr22:50695959:G:A	1.0632e-21	-2.21273	-4.33526e-10
50696106	chr22:50696106:A:C	5.00912e-21	-4.97395e-10	-0.662757
50696812	chr22:50696812:T:C	2.34842e-22	-2.29668	-1.42618
50696866	chr22:50696866:G:A	3.79299e-21	-4.97395e-10	-0.94086
50696956	chr22:50696956:C:T	1.07135e-21	-2.20509	-4.33526e-10
50697017	chr22:50697017:A:C	2.63105e-21	-4.97395e-10	-1.30663
50697167	chr22:50697167:A:T	6.45584e-22	-2.26408	-0.447538
50697980	chr22:50697980:C:T	1.09907e-21	-1.97871	-0.200845
50697991	chr22:50697991:G:A	2.28341e-21	-4.97395e-10	-1.44835
50698821	chr22:50698821:T:C	3.26046e-22	-1.94494	-1.4498
50699095	chr22:50699095:C:T	2.37437e-21	-4.97395e-10	-1.40928
50699458	chr22:50699458:C:T	3.01533e-21	-4.97395e-10	-1.17031
50699706	chr22:50699706:G:T	4.31304e-21	-4.97395e-10	-0.812372
50699792	chr22:50699792:C:T	2.55731e-21	-4.97395e-10	-1.33506
50699977	chr22:50699977:G:A	4.09144e-21	-4.97395e-10	-0.86512
50699984	chr22:50699984:G:A	2.7432e-20	-4.97395e-10	1.03769
50700325	chr22:50700325:A:G	2.94325e-22	-2.05237	-1.44472
50700750	chr22:50700750:C:T	1.10199e-21	-1.93839	-0.238506
50700859	chr22:50700859:G:A	2.472e-21	-4.97395e-10	-1.36899
50700952	chr22:50700952:T:C	3.21526e-22	-1.95602	-1.45267
50701207	chr22:50701207:C:T	3.30641e-22	-1.93713	-1.44361
50701680	chr22:50701680:C:G	3.71514e-21	-4.97395e-10	-0.961599
50701742	chr22:50701742:T:G	4.07922e-21	-4.97395e-10	-0.868111
50701888	chr22:50701888:C:T	2.75257e-22	-2.27333	-1.29074
50701970	chr22:50701970:C:G	4.44049e-22	-2.1309	-0.954937
50702214	chr22:50702214:C:T	5.56334e-21	-4.97395e-10	-0.557817
50702597	chr22:50702597:C:T	3.08379e-21	-4.97395e-10	-1.14786
50702851	chr22:50702851:T:C	3.05856e-21	-4.97395e-10	-1.15607
50702982	chr22:50702982:G:C	1.07026e-21	-1.62705	-0.579056
50703380	chr22:50703380:A:G	6.74952e-21	-4.97395e-10	-0.364545
50703502	chr22:50703502:A:T	2.5714e-21	-4.97395e-10	-1.32957
50703852	chr22:50703852:C:T	3.10348e-21	-4.97395e-10	-1.14149
50703953	chr22:50703953:G:A	3.10028e-22	-2.14419	-1.30091
50704072	chr22:50704072:C:T	2.35554e-21	-4.97395e-10	-1.41725
50704264	chr22:50704264:T:A	6.81886e-21	-4.97395e-10	-0.354324
50704551	chr22:50704551:G:T	1.39911e-21	-1.84874	-0.0894335
50705202	chr22:50705202:C:T	5.44299e-21	-4.97395e-10	-0.579688
50705740	chr22:50705740:A:G	1.00887e-21	-1.28448	-0.980707
50706637	chr22:50706637:A:T	2.53535e-21	-4.97395e-10	-1.34368
50706708	chr22:50706708:C:T	3.16976e-22	-2.09309	-1.32986
50706714	chr22:50706714:C:T	2.49375e-21	-4.97395e-10	-1.36023
50706886	chr22:50706886:G:A	2.54708e-21	-4.97395e-10	-1.33907
50707013	chr22:50707013:T:G	2.47844e-21	-4.97395e-10	-1.36639
50707014	chr22:50707014:T:C	2.47675e-21	-4.97395e-10	-1.36707
50707259	chr22:50707259:T:C	2.58814e-21	-4.97395e-10	-1.32307
50707274	chr22:50707274:C:G	1.11533e-21	-2.16486	-4.33526e-10
50707353	chr22:50707353:C:T	3.03041e-22	-2.27278	-1.19512
50707942	chr22:50707942:A:G	2.57959e-21	-4.97395e-10	-1.32639
50707973	chr22:50707973:T:G	2.30271e-21	-4.97395e-10	-1.43993
50708011	chr22:50708011:A:G	6.2465e-22	-2.15183	-0.592745
50708050	chr22:50708050:C:T	2.87728e-21	-4.97395e-10	-1.21717
50708224	chr22:50708224:A:G	4.99419e-21	-4.97395e-10	-0.665741
50708275	chr22:50708275:C:T	2.57578e-21	-4.97395e-10	-1.32786
50708290	chr22:50708290:AC:A	2.43803e-22	-2.28915	-1.39626
50708307	chr22:50708307:T:C	2.64804e-22	-2.22018	-1.3826
50708309	chr22:50708309:A:T	2.61347e-22	-2.24545	-1.37047
50708355	chr22:50708355:T:C	3.87328e-21	-4.97395e-10	-0.919914
50708356	chr22:50708356:G:A	3.22809e-21	-4.97395e-10	-1.10213
50708812	chr22:50708812:G:A	3.69867e-21	-4.97395e-10	-0.966042
50708941	chr22:50708941:TG:T	3.6717e-21	-4.97395e-10	-0.973361
50709111	chr22:50709111:G:A	2.27837e-21	-4.97395e-10	-1.45056
50709749	chr22:50709749:T:C	2.86485e-21	-4.97395e-10	-1.2215
50709996	chr22:50709996:G:A	1.23092e-21	-1.98402	-0.0822296
50709999	chr22:50709999:C:T	4.9655e-21	-4.97395e-10	-0.671501
50710439	chr22:50710439:C:T	4.35774e-21	-4.97395e-10	-0.802062
50710567	chr22:50710567:G:A	6.91651e-22	-2.17872	-0.463969
50710892	chr22:50710892:C:G	2.98013e-22	-2.03226	-1.45237
50711564	chr22:50711564:C:T	2.46688e-21	-4.97395e-10	-1.37106
50711739	chr22:50711739:T:C	2.48308e-22	-2.22453	-1.44257
50712000	chr22:50712000:C:T	2.39235e-22	-2.25786	-1.44646
50712001	chr22:50712001:G:A	2.94037e-21	-4.97395e-10	-1.19548
50712343	chr22:50712343:A:G	4.09717e-22	-1.78469	-1.38162
50712355	chr22:50712355:G:A	3.16872e-21	-4.97395e-10	-1.12069
50713036	chr22:50713036:A:G	3.80151e-22	-1.83811	-1.40309
50713118	chr22:50713118:C:T	6.22984e-21	-4.97395e-10	-0.444666
50713194	chr22:50713194:C:T	3.09045e-21	-4.97395e-10	-1.1457
50713296	chr22:50713296:C:T	2.29254e-22	-2.29622	-1.45072
50713346	chr22:50713346:A:G	2.72706e-22	-2.23406	-1.33931
50713574	chr22:50713574:C:T	2.87764e-21	-4.97395e-10	-1.21705
50713908	chr22:50713908:A:G	2.78131e-21	-1.25109	-4.33526e-10
50714126	chr22:50714126:A:G	4.32109e-22	-1.82654	-1.28655
50714333	chr22:50714333:G:C	2.671e-22	-2.14117	-1.45298
50714592	chr22:50714592:G:C	9.25293e-21	-4.97395e-10	-0.0490761
50714785	chr22:50714785:C:G	2.80604e-21	-4.97395e-10	-1.24224
50714943	chr22:50714943:G:A	1.43295e-21	-1.91428	-4.33526e-10
50715081	chr22:50715081:G:A	1.00369e-20	-4.97395e-10	0.03225
50715167	chr22:50715167:C:T	5.35671e-22	-1.45794	-1.44031
50715400	chr22:50715400:C:T	2.2751e-21	-4.97395e-10	-1.45199
50716159	chr22:50716159:A:G	2.3026e-21	-4.97395e-10	-1.43998
50716401	chr22:50716401:C:T	2.83337e-21	-4.97395e-10	-1.23255
50716554	chr22:50716554:C:T	5.53428e-22	-1.77255	-1.09309
50716723	chr22:50716723:T:C	4.04201e-22	-1.82107	-1.35879
50716900	chr22:50716900:G:A	2.39427e-21	-4.97395e-10	-1.40094
50717018	chr22:50717018:A:T	4.10904e-22	-2.16916	-0.994253
50717398	chr22:50717398:A:G	1.24474e-21	-1.04667	-1.00842
50717650	chr22:50717650:G:A	9.97037e-22	-1.54862	-0.728366
50717681	chr22:50717681:G:A	1.49711e-21	-0.417457	-1.45302
50717832	chr22:50717832:G:A	3.55372e-21	-4.97395e-10	-1.00602
50718194	chr22:50718194:G:A	3.28322e-21	-4.97395e-10	-1.08519
50718274	chr22:50718274:T:G	3.12954e-21	-4.97395e-10	-1.13313
50718278	chr22:50718278:C:T	2.27998e-21	-4.97395e-10	-1.44985
50718304	chr22:50718304:G:A	2.92941e-22	-2.04901	-1.45279
50718512	chr22:50718512:G:A	3.89967e-21	-4.97395e-10	-0.913125
50718925	chr22:50718925:C:T	1.10223e-21	-2.17668	-4.33526e-10
50719055	chr22:50719055:C:T	3.65072e-22	-2.26025	-1.02143
50719103	chr22:50719103:G:A	1.0746e-21	-2.24946	0.0473881
50719128	chr22:50719128:C:G	3.53335e-21	-4.97395e-10	-1.01177
50719873	chr22:50719873:T:C	4.13082e-22	-2.18843	-0.969698
50719917	chr22:50719917:C:T	8.80878e-21	-4.97395e-10	-0.098267
50719992	chr22:50719992:G:A	3.76051e-21	-4.97395e-10	-0.949462
50720089	chr22:50720089:G:A	2.32904e-21	-4.97395e-10	-1.42856
50722591	chr22:50722591:C:T	3.36363e-22	-2.12773	-1.23585
50722665	chr22:50722665:C:T	4.21662e-22	-2.22689	-0.910678
50722712	chr22:50722712:G:A	2.80796e-21	-4.97395e-10	-1.24156
50723192	chr22:50723192:C:T	2.28383e-21	-4.97395e-10	-1.44816
50723631	chr22:50723631:G:A	3.03922e-22	-2.01237	-1.45263
50723670	chr22:50723670:C:G	1.03803e-21	-2.23669	-4.33526e-10
50723673	chr22:50723673:C:T	2.64314e-21	-4.97395e-10	-1.30205
50723741	chr22:50723741:C:G	2.29076e-21	-4.97395e-10	-1.44513
50723882	chr22:50723882:C:T	4.04523e-21	-4.97395e-10	-0.876477
50724086	chr22:50724086:A:G	3.58009e-21	-4.97395e-10	-0.998627
50724536	chr22:50724536:C:T	2.37386e-21	-4.97395e-10	-1.4095
50724710	chr22:50724710:C:T	3.44169e-22	-2.28203	-1.05861
50724858	chr22:50724858:G:A	2.2752e-21	-4.97395e-10	-1.45195
50725369	chr22:50725369:C:T	2.40744e-21	-4.97395e-10	-1.39545
50725464	chr22:50725464:T:A	2.61134e-21	-4.97395e-10	-1.31415
50725482	chr22:50725482:C:T	9.75527e-22	-2.29879	-4.33526e-10
50725681	chr22:50725681:G:C	2.66771e-22	-2.22353	-1.37185
50725687	chr22:50725687:C:T	2.46499e-22	-2.23283	-1.44158
50725795	chr22:50725795:C:T	2.28103e-21	-4.97395e-10	-1.44939
50725859	chr22:50725859:T:C	3.34163e-22	-2.111	-1.25914
50726558	chr22:50726558:G:A	4.82882e-21	-4.97395e-10	-0.699414
50726962	chr22:50726962:C:T	9.22793e-22	-0.904273	-1.45009
50726994	chr22:50726994:C:T	2.31995e-21	-4.97395e-10	-1.43247
50727236	chr22:50727236:G:A	4.48226e-22	-1.96939	-1.10708
50727291	chr22:50727291:G:A	2.56898e-21	-4.97395e-10	-1.33051
50727426	chr22:50727426:G:A	2.92809e-21	-4.97395e-10	-1.19967
50727799	chr22:50727799:G:A	2.80125e-21	-4.97395e-10	-1.24395
50728035	chr22:50728035:CAGTG:C	3.25657e-21	-4.97395e-10	-1.09334
50728425	chr22:50728425:G:A	3.03713e-21	-4.97395e-10	-1.1631
50728812	chr22:50728812:C:T	2.47181e-21	-4.97395e-10	-1.36906
50728816	chr22:50728816:AG:A	1.12486e-21	-2.15636	-4.33526e-10
50729176	chr22:50729176:C:T	7.48094e-21	-0.261658	-4.33526e-10
50729780	chr22:50729780:C:T	2.27757e-21	-4.97395e-10	-1.45091
50731854	chr22:50731854:T:TCACTGC	2.33938e-21	-4.97395e-10	-1.42413
50733239	chr22:50733239:G:A	2.10745e-21	-0.142971	-1.38557
50733978	chr22:50733978:G:A	2.85131e-21	-4.97395e-10	-1.22624
50734032	chr22:50734032:T:C	1.50643e-21	-0.412624	-1.45165
50734477	chr22:50734477:G:A	2.36303e-21	-4.97395e-10	-1.41407
50734613	chr22:50734613:G:A	2.42114e-22	-2.29558	-1.39678
50735017	chr22:50735017:G:A	2.54573e-21	-4.97395e-10	-1.3396
50735114	chr22:50735114:T:C	4.77121e-22	-1.56785	-1.44615
50735234	chr22:50735234:A:G	2.24355e-20	-4.97395e-10	0.836627
50735640	chr22:50735640:G:A	2.35285e-21	-4.97395e-10	-1.41839
50735865	chr22:50735865:C:T	2.69816e-21	-4.97395e-10	-1.28145
50736001	chr22:50736001:T:C	2.35016e-21	-4.97395e-10	-1.41953
50736167	chr22:50736167:A:G	2.2755e-21	-4.97395e-10	-1.45182
50736181	chr22:50736181:G:A	2.44152e-21	-4.97395e-10	-1.3814
50736234	chr22:50736234:T:C	1.78159e-21	-1.10075	-0.595765
50736511	chr22:50736511:C:T	3.74705e-22	-1.86064	-1.39499
50737387	chr22:50737387:T:C	2.35454e-21	-4.97395e-10	-1.41767
50737736	chr22:50737736:T:C	1.18646e-21	-2.10304	-4.33526e-10
50738115	chr22:50738115:C:T	2.33725e-21	-4.97395e-10	-1.42504
50738594	chr22:50738594:C:T	4.60164e-21	-0.747603	-4.33526e-10
50738829	chr22:50738829:C:T	1.20636e-21	-2.08641	-4.33526e-10
50739098	chr22:50739098:A:G	3.07891e-21	-4.97395e-10	-1.14944
50739500	chr22:50739500:G:A	3.95503e-21	-4.97395e-10	-0.899028
50739570	chr22:50739570:T:C	1.21813e-20	-4.97395e-10	0.22589
50739662	chr22:50739662:G:A	7.52101e-22	-1.11216	-1.44674
50740260	chr22:50740260:A:G	3.18218e-21	-4.97395e-10	-1.11645
50740601	chr22:50740601:T:C	5.38378e-21	-4.97395e-10	-0.590626
50741145	chr22:50741145:T:G	3.20842e-21	-4.97395e-10	-1.10824
50741239	chr22:50741239:G:A	2.37097e-21	-4.97395e-10	-1.41072
50741342	chr22:50741342:G:A	2.39483e-22	-2.25346	-1.44983
50741746	chr22:50741746:T:C	1.08179e-21	-2.1954	-4.33526e-10
50742073	chr22:50742073:T:C	5.46847e-22	-2.17785	-0.699757
50742147	chr22:50742147:C:T	3.25884e-21	-4.97395e-10	-1.09264
50742400	chr22:50742400:C:T	2.27142e-21	-4.97395e-10	-1.45361
50742404	chr22:50742404:C:T	2.27148e-21	-4.97395e-10	-1.45359
50742442	chr22:50742442:G:T	2.29489e-21	-4.97395e-10	-1.44333
50742450	chr22:50742450:A:G	2.52031e-22	-2.22409	-1.42813
50742506	chr22:50742506:C:T	9.62951e-22	-0.928795	-1.38297
50742570	chr22:50742570:T:C	4.61564e-21	-4.97395e-10	-0.744566
50742678	chr22:50742678:TG:T	2.46666e-21	-4.97395e-10	-1.37115
50742679	chr22:50742679:G:A	2.28182e-21	-4.97395e-10	-1.44904
50742680	chr22:50742680:G:A	2.47155e-21	-4.97395e-10	-1.36917
50742689	chr22:50742689:G:A	2.27274e-21	-4.97395e-10	-1.45303
50742866	chr22:50742866:G:C	5.16198e-21	-4.97395e-10	-0.632696
50742951	chr22:50742951:AC:A	2.6567e-22	-2.29558	-1.30394
50743091	chr22:50743091:A:G	3.78651e-22	-1.82191	-1.42325
50743121	chr22:50743121:C:T	2.2714e-21	-4.97395e-10	-1.45362
50743172	chr22:50743172:A:G	2.60315e-22	-2.26633	-1.35355
50743180	chr22:50743180:C:T	2.28145e-21	-4.97395e-10	-1.44921
50743491	chr22:50743491:G:C	4.50236e-22	-2.18261	-0.88939
50743558	chr22:50743558:T:C	2.46953e-22	-2.25174	-1.42083
50743575	chr22:50743575:A:G	2.46555e-21	-4.97395e-10	-1.3716
50743662	chr22:50743662:G:A	1.09453e-21	-2.18571	0.00201724
50743971	chr22:50743971:A:G	5.07056e-22	-2.23338	-0.719768
50744019	chr22:50744019:G:A	8.67235e-21	-4.97395e-10	-0.113876
50744417	chr22:50744417:C:T	2.44074e-21	-4.97395e-10	-1.38172
50744589	chr22:50744589:C:T	3.53618e-22	-2.28827	-1.02528
50744827	chr22:50744827:A:G	3.74662e-22	-2.04077	-1.21498
50745392	chr22:50745392:A:G	2.29211e-21	-4.97395e-10	-1.44454
50745507	chr22:50745507:C:T	2.94821e-22	-2.27956	-1.21584
50745621	chr22:50745621:T:C	2.38909e-21	-4.97395e-10	-1.40311
50745797	chr22:50745797:T:C	3.60977e-21	-4.97395e-10	-0.990371
50745827	chr22:50745827:C:T	6.22887e-22	-2.03459	-0.712812
50745951	chr22:50745951:C:T	3.0733e-21	-4.97395e-10	-1.15126
50745965	chr22:50745965:G:A	2.96115e-21	-4.97395e-10	-1.18844
50746136	chr22:50746136:G:A	2.37425e-21	-4.97395e-10	-1.40934
50746303	chr22:50746303:C:T	2.52738e-21	-4.97395e-10	-1.34683
50746326	chr22:50746326:C:T	2.28329e-21	-4.97395e-10	-1.4484
50746501	chr22:50746501:G:A	4.8813e-21	-4.97395e-10	-0.688604
50746650	chr22:50746650:G:C	2.4697e-21	-4.97395e-10	-1.36992
50746878	chr22:50746878:C:A	2.32881e-21	-4.97395e-10	-1.42866
50747104	chr22:50747104:C:T	2.46806e-21	-4.97395e-10	-1.37059
50747107	chr22:50747107:G:C	2.50001e-21	-4.97395e-10	-1.35772
50747115	chr22:50747115:A:C	2.45159e-21	-4.97395e-10	-1.37728
50747237	chr22:50747237:T:C	2.30803e-21	-4.97395e-10	-1.43762
50747260	chr22:50747260:T:C	2.29394e-21	-4.97395e-10	-1.44375
50747315	chr22:50747315:AAGC:A	7.88542e-22	-1.76111	-0.75048
50747412	chr22:50747412:C:T	2.33781e-21	-4.97395e-10	-1.4248
50747418	chr22:50747418:A:G	2.01717e-21	-0.318152	-1.25417
50747420	chr22:50747420:G:A	1.26797e-21	-2.0366	-4.33526e-10
50747652	chr22:50747652:C:T	2.57404e-20	-4.97395e-10	0.974045
50747715	chr22:50747715:T:C	2.3742e-22	-2.27862	-1.43333
50747848	chr22:50747848:T:C	7.65949e-22	-1.76344	-0.777219
50747861	chr22:50747861:A:G	2.32028e-21	-4.97395e-10	-1.43233
50747923	chr22:50747923:G:T	2.28721e-21	-4.97395e-10	-1.44668
50748020	chr22:50748020:C:T	2.27935e-21	-4.97395e-10	-1.45012
50748179	chr22:50748179:G:T	2.28188e-21	-4.97395e-10	-1.44902
50749012	chr22:50749012:A:G	2.04274e-21	-1.87283	0.313106
50749103	chr22:50749103:C:T	2.2733e-21	-4.97395e-10	-1.45278
50749145	chr22:50749145:C:T	1.72942e-21	-2.033	0.306766
50749174	chr22:50749174:G:A	2.29665e-21	-4.97395e-10	-1.44256
50749183	chr22:50749183:A:G	2.36636e-21	-4.97395e-10	-1.41266
50749396	chr22:50749396:C:T	5.00964e-21	-4.97395e-10	-0.662653
50749470	chr22:50749470:T:C	1.76525e-21	-2.0252	0.319477
50749595	chr22:50749595:G:A	2.28583e-21	-4.97395e-10	-1.44729
50749751	chr22:50749751:A:G	2.32454e-21	-4.97395e-10	-1.43049
50749854	chr22:50749854:G:A	2.34975e-21	-4.97395e-10	-1.41971
50749890	chr22:50749890:T:G	1.77808e-21	-1.97361	0.275129
50750975	chr22:50750975:A:G	5.94673e-22	-2.00668	-0.787084
50751123	chr22:50751123:G:T	1.88548e-21	-1.98688	0.347047
50751283	chr22:50751283:T:C	5.08887e-22	-2.28887	-0.660672
50751520	chr22:50751520:A:T	2.28368e-21	-4.97395e-10	-1.44823
50751556	chr22:50751556:A:G	2.28707e-21	-4.97395e-10	-1.44674
50751702	chr22:50751702:G:A	2.60156e-21	-4.97395e-10	-1.31791
50751988	chr22:50751988:T:C	5.54592e-21	-4.97395e-10	-0.560954
50752176	chr22:50752176:A:G	2.48066e-21	-4.97395e-10	-1.36549
50752344	chr22:50752344:A:G	2.30546e-21	-4.97395e-10	-1.43873
50752450	chr22:50752450:G:A	4.92926e-22	-1.76613	-1.21528
50752544	chr22:50752544:T:C	3.99262e-22	-2.29602	-0.896137
50752634	chr22:50752634:T:C	4.29745e-21	-4.97395e-10	-0.815994
50752644	chr22:50752644:A:G	3.18354e-21	-4.97395e-10	-1.11602
50752649	chr22:50752649:G:C	5.34275e-21	-4.97395e-10	-0.598276
50752906	chr22:50752906:C:G	1.4361e-21	-1.02927	-0.882813
50752921	chr22:50752921:T:A	2.25598e-21	-1.46043	-4.33526e-10
50752940	chr22:50752940:G:T	9.90765e-22	-2.28329	-4.33526e-10
50753252	chr22:50753252:T:A	3.59646e-21	-4.97395e-10	-0.994065
50753294	chr22:50753294:C:CCA	3.14779e-22	-2.14555	-1.28435
50753709	chr22:50753709:A:G	3.56562e-22	-2.28859	-1.01667
50753782	chr22:50753782:G:T	4.83089e-21	-4.97395e-10	-0.698986
50754158	chr22:50754158:G:A	1.25918e-21	-0.82648	-1.21708
50754275	chr22:50754275:C:T	2.51487e-21	-4.97395e-10	-1.3518
50754301	chr22:50754301:C:T	2.30361e-21	-4.97395e-10	-1.43954
50754562	chr22:50754562:C:T	3.0994e-21	-4.97395e-10	-1.14281
50754584	chr22:50754584:C:A	3.2943e-21	-4.97395e-10	-1.08182
50754743	chr22:50754743:G:T	5.50793e-21	-4.97395e-10	-0.567827
50754799	chr22:50754799:T:G	2.33982e-21	-0.370972	-1.05297
50754970	chr22:50754970:G:A	2.37757e-21	-4.97395e-10	-1.40794
50755017	chr22:50755017:G:A	2.77388e-21	-4.97395e-10	-1.25377
50755144	chr22:50755144:A:G	1.6237e-21	-1.81775	0.028443
50755712	chr22:50755712:T:C	3.00613e-22	-2.05009	-1.42586
50756211	chr22:50756211:T:C	3.18403e-22	-2.10584	-1.31261
50756605	chr22:50756605:G:C	3.1584e-21	-4.97395e-10	-1.12395
50756699	chr22:50756699:T:C	2.87162e-21	-0.734866	-0.484274
50756728	chr22:50756728:T:C	1.30326e-21	-1.20495	-0.8042
50756864	chr22:50756864:T:G	2.74604e-21	-4.97395e-10	-1.26385
50756876	chr22:50756876:A:G	1.39793e-19	-1.98249	4.64863
50757008	chr22:50757008:C:T	2.82707e-21	-4.97395e-10	-1.23478
50757239	chr22:50757239:G:A	4.47596e-21	-4.97395e-10	-0.775294
50757736	chr22:50757736:A:T	1.4814e-21	-0.922252	-0.958774
50758191	chr22:50758191:G:C	2.899e-21	-4.97395e-10	-1.20965
50758494	chr22:50758494:G:A	2.17469e-21	-1.49713	-4.33526e-10
50758772	chr22:50758772:A:G	2.2807e-21	-4.97395e-10	-1.44954
50758786	chr22:50758786:G:A	1.47799e-21	-0.429712	-1.45362
50758838	chr22:50758838:A:G	5.38801e-22	-1.59627	-1.29615
50759148	chr22:50759148:G:C	6.06261e-22	-2.17078	-0.603678
50759160	chr22:50759160:T:C	2.28616e-21	-4.97395e-10	-1.44714
50759174	chr22:50759174:T:A	2.8407e-21	-1.22996	-4.33526e-10
50759324	chr22:50759324:A:C	7.14135e-22	-2.2845	-0.326195
50760238	chr22:50760238:A:T	3.44725e-21	-4.97395e-10	-1.03644
50760329	chr22:50760329:T:C	9.82416e-22	-2.29176	-4.33526e-10
50760385	chr22:50760385:A:C	9.81097e-22	-2.2931	-4.33526e-10
50760478	chr22:50760478:G:A	9.84686e-22	-2.0189	-0.270547
50760630	chr22:50760630:T:C	2.89155e-21	-1.71367	0.501445
50762410	chr22:50762410:A:G	2.6751e-21	-4.97395e-10	-1.29003
50763211	chr22:50763211:A:G	6.60562e-22	-2.01992	-0.668758
50763934	chr22:50763934:C:A	2.30829e-21	-4.97395e-10	-1.43751
50763948	chr22:50763948:G:A	3.27771e-22	-2.28923	-1.10023
50764574	chr22:50764574:A:C	2.27185e-21	-4.97395e-10	-1.45342
50764584	chr22:50764584:T:C	2.29985e-21	-4.97395e-10	-1.44117
50764884	chr22:50764884:T:C	2.46654e-22	-2.27625	-1.39753
50764888	chr22:50764888:C:T	1.22381e-20	-4.97395e-10	0.23054
50765824	chr22:50765824:G:A	1.67175e-21	-1.76015	-4.33526e-10
50765999	chr22:50765999:T:C	3.72479e-21	-4.97395e-10	-0.959006
50766091	chr22:50766091:C:T	3.11689e-21	-4.97395e-10	-1.13718
50766176	chr22:50766176:T:G	2.35101e-21	-4.97395e-10	-1.41917
50766433	chr22:50766433:G:T	4.24418e-21	-4.97395e-10	-0.828469
50766502	chr22:50766502:CAGAGGATG:C	2.31202e-21	-4.97395e-10	-1.43589
50767530	chr22:50767530:A:G	5.00977e-21	-4.97395e-10	-0.662625
50767587	chr22:50767587:G:A	2.79415e-21	-4.97395e-10	-1.24649
50767998	chr22:50767998:T:C	8.03643e-22	-1.54615	-0.946464
50768558	chr22:50768558:C:G	3.09982e-21	-4.97395e-10	-1.14267
50769034	chr22:50769034:G:T	2.5271e-21	-4.97395e-10	-1.34694
50769577	chr22:50769577:GTC:G	2.83251e-21	-1.46791	0.235061
50769827	chr22:50769827:C:T	3.83165e-21	-0.913228	-0.0174921
50770109	chr22:50770109:G:A	8.87224e-21	-1.32318	1.23209
50771019	chr22:50771019:A:G	1.36994e-21	-1.95925	-4.33526e-10
50771024	chr22:50771024:T:C	6.73916e-21	-4.97395e-10	-0.366081
50771594	chr22:50771594:C:T	3.5633e-21	-4.97395e-10	-1.00333
50772531	chr22:50772531:C:T	2.42982e-21	-4.97395e-10	-1.3862
50772955	chr22:50772955:G:A	3.07415e-21	-4.97395e-10	-1.15099
50773261	chr22:50773261:G:A	3.02749e-21	-4.97395e-10	-1.16628
50774186	chr22:50774186:C:T	6.5188e-21	-0.399325	-4.33526e-10
50774187	chr22:50774187:G:A	3.04933e-21	-4.97395e-10	-1.15909
50774447	chr22:50774447:A:C	2.54391e-22	-2.21799	-1.42491
50774552	chr22:50774552:CAGCCTTGGAGTCTTCTTAGCTG:C	2.72479e-21	-4.97395e-10	-1.27163
50775398	chr22:50775398:G:A	3.28405e-22	-2.03641	-1.35112
50776154	chr22:50776154:C:G	1.03737e-21	-2.23733	-4.33526e-10
50776600	chr22:50776600:C:G	4.98485e-22	-1.66579	-1.30441
50776952	chr22:50776952:A:T	2.58452e-21	-4.97395e-10	-1.32448
50777185	chr22:50777185:C:G	2.58994e-21	-4.97395e-10	-1.32238
50777325	chr22:50777325:T:C	2.58946e-21	-4.97395e-10	-1.32257
50777580	chr22:50777580:T:A	2.83126e-21	-4.97395e-10	-1.23329
50777596	chr22:50777596:G:C	4.52226e-22	-2.28943	-0.778154
50777623	chr22:50777623:A:G	4.54638e-22	-2.29873	-0.763539
50777721	chr22:50777721:C:A	4.48965e-22	-2.28725	-0.787575
50777878	chr22:50777878:G:A	4.25228e-21	-4.97395e-10	-0.826562
50778303	chr22:50778303:T:C	3.24317e-22	-1.94848	-1.45157
50778434	chr22:50778434:T:C	4.04599e-21	-4.97395e-10	-0.87629
50778462	chr22:50778462:G:A	2.55535e-22	-2.28149	-1.35693
50778772	chr22:50778772:C:T	2.68743e-21	-4.97395e-10	-1.28543
50779225	chr22:50779225:C:A	3.68041e-21	-4.97395e-10	-0.970993
50779526	chr22:50779526:G:A	3.31664e-22	-2.02472	-1.35293
50779796	chr22:50779796:C:A	3.12153e-22	-2.06542	-1.37286
50779949	chr22:50779949:G:C	2.88426e-22	-2.13473	-1.3826
50779989	chr22:50779989:A:C	2.3281e-21	-4.97395e-10	-1.42896
50780337	chr22:50780337:C:G	3.35626e-21	-4.97395e-10	-1.06319
50780529	chr22:50780529:A:G	6.89392e-21	-4.97395e-10	-0.343376
50780578	chr22:50780578:G:A	2.78224e-22	-2.28316	-1.27018
50780661	chr22:50780661:C:T	3.38209e-21	-4.97395e-10	-1.05552
50781276	chr22:50781276:G:A	4.81063e-22	-1.55216	-1.45361
50781470	chr22:50781470:C:T	3.92028e-21	-4.97395e-10	-0.907854
50781526	chr22:50781526:A:G	4.98677e-21	-4.97395e-10	-0.667228
50781593	chr22:50781593:T:C	3.19744e-21	-4.97395e-10	-1.11167
50781597	chr22:50781597:G:A	3.66724e-21	-4.97395e-10	-0.974578
50782927	chr22:50782927:CA:C	3.8834e-21	-4.97395e-10	-0.917305
50783580	chr22:50783580:G:C	2.5581e-21	-4.97395e-10	-1.33475
50783672	chr22:50783672:G:T	8.83899e-22	-1.41586	-0.98157
50785209	chr22:50785209:G:A	7.80937e-22	-1.59322	-0.928056
50785594	chr22:50785594:T:TG	4.26718e-21	-4.97395e-10	-0.823062
50785780	chr22:50785780:G:A	3.92085e-21	-4.97395e-10	-0.907707
50785839	chr22:50785839:G:A	3.51857e-21	-4.97395e-10	-1.01596
50786373	chr22:50786373:T:C	2.47781e-21	-4.97395e-10	-1.36664
50787445	chr22:50787445:TAAG:T	3.17536e-21	-4.97395e-10	-1.11859
50787689	chr22:50787689:A:T	2.30032e-21	-4.97395e-10	-1.44097
50788192	chr22:50788192:T:A	1.05257e-21	-2.22278	-4.33526e-10
50788205	chr22:50788205:A:T	3.60128e-21	-4.97395e-10	-0.992727
50790482	chr22:50790482:G:A	5.54194e-22	-2.13069	-0.733567
50791163	chr22:50791163:A:G	2.29646e-21	-4.97395e-10	-1.44265
50791289	chr22:50791289:A:T	3.76813e-22	-2.13294	-1.11708
50791377	chr22:50791377:T:C	2.60042e-22	-2.16904	-1.45189
50791586	chr22:50791586:CAT:C	2.27675e-21	-4.97395e-10	-1.45127
50793030	chr22:50793030:T:C	2.48088e-21	-4.97395e-10	-1.3654
50795731	chr22:50795731:T:A	2.40931e-21	-4.97395e-10	-1.39468
50796204	chr22:50796204:G:C	4.24491e-21	-4.97395e-10	-0.828295
50796371	chr22:50796371:G:A	1.02925e-21	-2.24519	-4.33526e-10
50798272	chr22:50798272:T:G	2.32361e-21	-4.97395e-10	-1.43089
50798635	chr22:50798635:T:C	6.26534e-22	-1.98475	-0.756823
50799921	chr22:50799921:T:C	4.4101e-21	-4.97395e-10	-0.79012
50799925	chr22:50799925:CCATAAATATTCTGACGGTTAATTTTAGACATCTACTTGATCGGATTGAGAGACACACATAGCTGGTCAAACACGATTTCAGCCATGAATCAGG:GCATAAATATTCTGACGGTTAATTTTAGACATCTACTTGATCGGATTGAGAGACACACATAGCTGGTCAAACACGATTTCAGCCATGAATCAGG	2.82428e-21	-4.97395e-10	-1.23576
50801250	chr22:50801250:G:T	2.23084e-21	-1.47164	-4.33526e-10
50801260	chr22:50801260:T:C	1.01501e-21	-2.25912	-4.33526e-10
```
