## Supplementary material for "Characterization of shared and ancestry-specific signals driving complex traits using multi-ancestry fine-mapping": susiex_nc2.cs80.cs

```
CS_ID	SNP	BP	REF_ALLELE	ALT_ALLELE	REF_FRQ	BETA	SE	-LOG10P	CS_PIP	OVRL_PIP
1	chr22:50190508:G:A	50190508	A,A	G,G	1,1	-inf,-inf	inf,inf	22.4111,0.954196	0.993516	0.993516
2	chr22:50218683:C:T	50218683	T,T	C,C	1,1	inf,inf	inf,inf	11.0096,0.11651	0.490361	0.490361
2	chr22:50224992:C:T	50224992	T,T	C,C	1,1	inf,inf	inf,inf	10.8486,0.0638902	0.351552	0.351552
```
