## Supplementary material for "Characterization of shared and ancestry-specific signals driving complex traits using multi-ancestry fine-mapping": susiex_nc2.cs80.snp

```
BP	SNP	PIP(CS1)	LogBF(CS1,Pop1)	LogBF(CS1,Pop2)	PIP(CS2)	LogBF(CS2,Pop1)	LogBF(CS2,Pop2)
49691001	chr22:49691001:T:C	1.18355e-19	-0.730932	-1.30714	3.02743e-08	-0.869756	-1.29075
49691146	chr22:49691146:C:T	2.22388e-19	-4.97395e-10	-1.40734	6.38357e-08	-4.97395e-10	-1.41449
49691175	chr22:49691175:G:A	7.14197e-20	-1.09818	-1.44501	3.84406e-08	-0.479941	-1.44175
49691182	chr22:49691182:G:A	3.00701e-19	-4.97395e-10	-1.10565	8.30152e-08	-4.97395e-10	-1.15178
49691562	chr22:49691562:G:A	5.62225e-20	-1.73529	-1.04715	1.62742e-08	-1.6746	-1.10662
49691572	chr22:49691572:T:C	5.4795e-20	-2.2913	-0.516861	1.55738e-08	-2.2973	-0.527918
49691772	chr22:49691772:C:T	1.05914e-18	-4.97395e-10	0.153457	3.18787e-07	-4.97395e-10	0.193718
49691786	chr22:49691786:G:C	3.30359e-19	-4.97395e-10	-1.01158	9.7723e-08	-4.97395e-10	-0.988668
49691836	chr22:49691836:C:T	1.03666e-18	-4.97395e-10	0.131999	3.35236e-07	-4.97395e-10	0.24403
49692049	chr22:49692049:C:T	5.86913e-20	-1.77789	-0.961581	1.6832e-08	-1.7192	-1.02832
49692083	chr22:49692083:G:A	7.8046e-20	-1.60806	-0.846403	2.2052e-08	-1.55035	-0.927051
49692387	chr22:49692387:G:A	2.73437e-19	0.236544	-1.43723	1.78713e-07	1.05452	-1.43954
49692668	chr22:49692668:G:A	2.2226e-19	-4.97395e-10	-1.40791	6.46211e-08	-4.97395e-10	-1.40226
49692686	chr22:49692686:C:T	1.50759e-19	-0.836012	-0.960062	5.35401e-08	-0.559287	-1.03109
49692757	chr22:49692757:T:C	2.2126e-20	-2.27191	-1.4431	6.24332e-09	-2.29688	-1.44242
49692806	chr22:49692806:A:G	1.06951e-19	-0.69774	-1.44165	3.90945e-08	-0.49754	-1.40728
49692902	chr22:49692902:G:A	2.19941e-19	-4.97395e-10	-1.4184	6.30011e-08	-4.97395e-10	-1.42765
49693160	chr22:49693160:G:A	6.29823e-20	-1.6634	-1.0055	2.19774e-08	-1.5435	-0.937287
49693317	chr22:49693317:G:A	1.1701e-19	-0.673001	-1.3765	2.94455e-08	-0.823649	-1.36461
49693333	chr22:49693333:A:G	4.205e-19	-4.97395e-10	-0.770315	1.32422e-07	-4.97395e-10	-0.684812
49693400	chr22:49693400:G:A	2.41041e-19	-4.97395e-10	-1.32679	7.11327e-08	-4.97395e-10	-1.30626
49693472	chr22:49693472:A:G	1.26198e-19	-0.55009	-1.42382	4.54672e-08	-0.377225	-1.37659
49693545	chr22:49693545:C:T	9.52677e-20	-1.37545	-0.879617	3.14572e-08	-1.28672	-0.83546
49693689	chr22:49693689:C:T	2.84953e-20	-2.29476	-1.16726	8.11231e-09	-2.29799	-1.17943
49693691	chr22:49693691:G:A	3.73707e-19	-0.888287	-4.33526e-10	7.21542e-08	-1.292	-4.33526e-10
49693753	chr22:49693753:C:T	3.33298e-18	-4.97395e-10	1.29986	9.06127e-07	-4.97395e-10	1.23837
49694037	chr22:49694037:G:A	6.59365e-20	-1.63479	-0.988277	2.01617e-08	-1.52845	-1.03857
49694127	chr22:49694127:C:A	4.44576e-20	-1.56501	-1.45222	2.25805e-08	-1.00082	-1.4529
49694207	chr22:49694207:A:C	2.5198e-20	-2.29731	-1.28769	7.69717e-09	-2.21045	-1.3195
49694235	chr22:49694235:G:C	2.57581e-19	-4.97395e-10	-1.26043	7.63516e-08	-4.97395e-10	-1.23545
49694314	chr22:49694314:G:C	3.69497e-20	-1.99612	-1.20608	1.43638e-08	-1.74826	-1.15784
49694381	chr22:49694381:T:G	5.3581e-19	-4.97395e-10	-0.527981	1.46063e-07	-4.97395e-10	-0.586763
49694433	chr22:49694433:T:A	4.8977e-19	0.799666	-1.41749	1.05395e-07	0.494963	-1.40805
49694604	chr22:49694604:C:T	4.30733e-19	0.646421	-1.39269	9.27973e-08	0.340056	-1.38044
49694607	chr22:49694607:G:A	2.58861e-19	-4.97395e-10	-1.25547	7.58273e-08	-4.97395e-10	-1.24235
49694608	chr22:49694608:A:G	2.59754e-19	-4.97395e-10	-1.25203	7.6095e-08	-4.97395e-10	-1.23882
49694624	chr22:49694624:G:T	4.291e-20	-1.96675	-1.08591	9.79783e-09	-2.16596	-1.12268
49694800	chr22:49694800:T:C	3.46556e-20	-1.92468	-1.34162	7.67062e-09	-2.16352	-1.36988
49694801	chr22:49694801:G:A	2.26967e-19	-4.97395e-10	-1.38695	6.64416e-08	-4.97395e-10	-1.37448
49694878	chr22:49694878:G:A	2.14238e-19	-4.97395e-10	-1.44467	6.16271e-08	-4.97395e-10	-1.4497
49694879	chr22:49694879:G:A	2.95473e-19	-4.97395e-10	-1.12318	8.17242e-08	-4.97395e-10	-1.16745
49695057	chr22:49695057:G:A	2.61298e-19	-4.97395e-10	-1.2461	7.30175e-08	-4.97395e-10	-1.28011
49695599	chr22:49695599:G:A	2.44062e-19	-4.97395e-10	-1.31434	7.1181e-08	-4.97395e-10	-1.30558
49696171	chr22:49696171:G:A	1.18608e-19	-0.675943	-1.36	5.13719e-08	-0.356842	-1.27487
49696504	chr22:49696504:A:C	2.36045e-19	-4.97395e-10	-1.34774	6.70541e-08	-4.97395e-10	-1.36531
49696750	chr22:49696750:A:G	2.90301e-19	0.182203	-1.32305	9.62762e-08	0.21741	-1.22099
49696774	chr22:49696774:A:G	3.57277e-20	-1.91004	-1.32579	9.08941e-09	-2.04194	-1.32176
49696784	chr22:49696784:TTTTC:T	2.3577e-19	-4.97395e-10	-1.3489	6.74422e-08	-4.97395e-10	-1.35953
49696864	chr22:49696864:A:G	3.18334e-20	-1.98723	-1.36402	8.22347e-09	-2.10378	-1.36003
49697404	chr22:49697404:C:A	5.57079e-20	-1.72137	-1.07027	1.54659e-08	-1.80868	-1.02348
49697424	chr22:49697424:G:A	1.36794e-19	-0.672756	-1.22052	6.13877e-08	-0.360341	-1.09325
49697444	chr22:49697444:G:A	2.25161e-19	-4.97395e-10	-1.39494	6.60519e-08	-4.97395e-10	-1.38036
49697543	chr22:49697543:C:T	6.04896e-20	-1.71477	-0.994515	2.31988e-08	-1.51814	-0.908563
49697711	chr22:49697711:C:T	1.2379e-19	-0.592989	-1.40018	4.91983e-08	-0.325321	-1.34962
49697767	chr22:49697767:G:A	1.15955e-18	-4.97395e-10	0.244031	3.29494e-07	-4.97395e-10	0.226755
49697993	chr22:49697993:A:G	6.41884e-19	-4.97395e-10	-0.347353	1.96078e-07	-4.97395e-10	-0.292294
49698344	chr22:49698344:T:C	8.17857e-19	-4.97395e-10	-0.105072	2.21136e-07	-4.97395e-10	-0.172028
49698377	chr22:49698377:G:A	2.72204e-19	-4.97395e-10	-1.20521	8.01439e-08	-4.97395e-10	-1.18698
49698442	chr22:49698442:C:T	3.07373e-19	0.32614	-1.40984	6.68196e-08	0.0295117	-1.39832
49698783	chr22:49698783:T:C	2.47997e-19	0.106748	-1.40509	5.49858e-08	-0.172102	-1.39163
49699214	chr22:49699214:A:G	2.58368e-19	0.0120344	-1.26941	8.64923e-08	0.0403319	-1.15108
49699242	chr22:49699242:T:G	1.12934e-19	-2.02298	-0.0619751	2.89882e-08	-2.13648	-0.0674404
49699291	chr22:49699291:C:T	2.24731e-19	-4.97395e-10	-1.39686	6.6053e-08	-4.97395e-10	-1.38035
49699442	chr22:49699442:GAAGA:G	2.72087e-19	-4.97395e-10	-1.20564	8.01086e-08	-4.97395e-10	-1.18742
49699485	chr22:49699485:G:A	1.48273e-19	-0.504881	-1.30782	6.60608e-08	-0.174703	-1.20553
49699498	chr22:49699498:T:C	6.41144e-19	-4.97395e-10	-0.348506	1.91468e-07	-4.97395e-10	-0.316085
49699657	chr22:49699657:C:T	2.76572e-19	-4.97395e-10	-1.18929	7.6857e-08	-4.97395e-10	-1.22886
49700181	chr22:49700181:C:T	5.0175e-19	-4.97395e-10	-0.593658	1.49181e-07	-4.97395e-10	-0.565646
49700562	chr22:49700562:A:G	1.95328e-19	-0.145462	-1.39162	4.14601e-08	-0.47057	-1.3755
49700578	chr22:49700578:G:A	3.31348e-19	-4.97395e-10	-1.00859	9.77176e-08	-4.97395e-10	-0.988723
49700619	chr22:49700619:C:T	3.58409e-19	-4.97395e-10	-0.930086	9.82931e-08	-4.97395e-10	-0.98285
49700720	chr22:49700720:T:C	1.21043e-19	-1.97043	-0.0451811	3.06214e-08	-2.09483	-0.0542777
49700832	chr22:49700832:T:C	2.88701e-19	0.259826	-1.40619	7.11174e-08	0.0942142	-1.40069
49700913	chr22:49700913:CTCTT:C	2.25293e-19	-4.97395e-10	-1.39436	6.60748e-08	-4.97395e-10	-1.38002
49700918	chr22:49700918:T:C	8.83314e-19	-0.0280796	-4.33526e-10	1.93916e-07	-0.303378	-4.33526e-10
49701076	chr22:49701076:C:T	2.13524e-19	-0.0346812	-1.41333	4.69576e-08	-0.320635	-1.40092
49701304	chr22:49701304:T:C	4.19936e-19	-4.97395e-10	-0.771659	1.12595e-07	-4.97395e-10	-0.847008
49701517	chr22:49701517:A:G	2.99257e-19	0.289567	-1.40002	6.51605e-08	-0.00802774	-1.38592
49701695	chr22:49701695:C:T	2.5657e-19	-4.97395e-10	-1.26436	7.52253e-08	-4.97395e-10	-1.25032
49701702	chr22:49701702:A:G	4.10272e-19	-4.97395e-10	-0.794941	1.10159e-07	-4.97395e-10	-0.86888
49701792	chr22:49701792:A:G	2.37806e-19	-4.97395e-10	-1.34031	6.8014e-08	-4.97395e-10	-1.35109
49701994	chr22:49701994:T:C	4.09063e-19	-4.97395e-10	-0.797892	1.09855e-07	-4.97395e-10	-0.871642
49702165	chr22:49702165:A:G	3.55548e-20	-1.90246	-1.33823	9.09075e-09	-2.02908	-1.33446
49702382	chr22:49702382:T:C	2.39501e-19	-4.97395e-10	-1.3332	7.06805e-08	-4.97395e-10	-1.31263
49702508	chr22:49702508:G:A	2.0977e-19	-0.0523354	-1.41341	4.60231e-08	-0.340644	-1.40102
49702559	chr22:49702559:T:C	2.56032e-19	-4.97395e-10	-1.26646	7.16101e-08	-4.97395e-10	-1.29957
49702701	chr22:49702701:T:C	4.96891e-19	0.143753	-0.747143	1.76217e-07	0.156012	-0.555099
49702767	chr22:49702767:C:T	6.10774e-19	-4.97395e-10	-0.397033	1.86268e-07	-4.97395e-10	-0.343617
49702857	chr22:49702857:G:A	1.10949e-19	-1.91125	-0.191436	2.7842e-08	-2.04478	-0.199478
49702955	chr22:49702955:G:A	4.03936e-19	-4.97395e-10	-0.810503	1.22581e-07	-4.97395e-10	-0.762033
49702996	chr22:49702996:G:A	3.49259e-19	-1.26171	0.305762	1.07532e-07	-0.993235	0.100218
49703008	chr22:49703008:C:T	2.12941e-19	-4.97395e-10	-1.45075	6.16339e-08	-4.97395e-10	-1.44959
49703137	chr22:49703137:G:A	2.99894e-19	-4.97395e-10	-1.10833	8.59882e-08	-4.97395e-10	-1.11659
49703265	chr22:49703265:C:G	1.6372e-19	-0.659759	-1.05384	7.31433e-08	-0.368454	-0.909929
49703607	chr22:49703607:G:A	2.87245e-19	0.259912	-1.41134	6.29864e-08	-0.0292677	-1.39862
49703685	chr22:49703685:T:C	1.31869e-19	-0.762815	-1.16714	5.851e-08	-0.471387	-1.03022
49703751	chr22:49703751:C:T	2.26509e-19	-4.97395e-10	-1.38897	6.49588e-08	-4.97395e-10	-1.39705
49703966	chr22:49703966:T:C	1.20591e-19	-0.751699	-1.26766	5.25578e-08	-0.456394	-1.1525
49704255	chr22:49704255:T:G	2.09053e-19	-1.46917	-4.33526e-10	2.66214e-08	-2.28909	-4.33526e-10
49704452	chr22:49704452:A:T	2.65431e-19	-4.97395e-10	-1.23041	7.91165e-08	-4.97395e-10	-1.19988
49704685	chr22:49704685:C:T	9.07657e-20	-1.02437	-1.27911	2.82466e-08	-0.991914	-1.23792
49704929	chr22:49704929:C:T	2.84606e-19	-4.97395e-10	-1.16066	8.34545e-08	-4.97395e-10	-1.1465
49705241	chr22:49705241:C:T	8.65342e-19	-4.97395e-10	-0.0486354	2.70125e-07	-4.97395e-10	0.0280816
49705373	chr22:49705373:G:A	2.41908e-19	-4.97395e-10	-1.3232	6.9276e-08	-4.97395e-10	-1.33271
49705587	chr22:49705587:T:C	9.12628e-20	-2.29802	-4.33526e-10	2.68021e-08	-2.28232	-4.33526e-10
49705701	chr22:49705701:T:C	2.4279e-19	-4.97395e-10	-1.31956	6.94995e-08	-4.97395e-10	-1.32948
49706002	chr22:49706002:G:T	1.22126e-19	-0.622955	-1.38375	5.14254e-08	-0.322532	-1.30814
49706052	chr22:49706052:G:C	3.22092e-19	-4.97395e-10	-1.03692	8.84369e-08	-4.97395e-10	-1.08852
49706179	chr22:49706179:G:A	3.42033e-19	-4.97395e-10	-0.976853	9.35754e-08	-4.97395e-10	-1.03204
49706244	chr22:49706244:A:G	4.41518e-19	0.65422	-1.37576	1.4169e-07	0.678189	-1.29535
49706418	chr22:49706418:A:C	2.9194e-19	-4.97395e-10	-1.13521	8.29498e-08	-4.97395e-10	-1.15257
49707014	chr22:49707014:G:A	7.20864e-19	-4.97395e-10	-0.23131	1.957e-07	-4.97395e-10	-0.294221
49707049	chr22:49707049:T:A	2.47452e-20	-2.15896	-1.44416	6.43949e-09	-2.26037	-1.44798
49707455	chr22:49707455:G:A	4.4516e-20	-1.87633	-1.13958	1.6463e-08	-1.68065	-1.08904
49707512	chr22:49707512:AAGTC:A	2.66967e-19	-1.22463	-4.33526e-10	1.16482e-07	-0.813068	-4.33526e-10
49707656	chr22:49707656:C:T	1.26153e-19	-0.592964	-1.3813	2.39723e-08	-1.02944	-1.36446
49707722	chr22:49707722:C:G	2.40804e-19	-4.97395e-10	-1.32778	7.10906e-08	-4.97395e-10	-1.30685
49707841	chr22:49707841:C:T	2.61285e-20	-2.14237	-1.40636	6.7134e-09	-2.25146	-1.41523
49708234	chr22:49708234:A:G	5.36214e-19	-4.97395e-10	-0.527227	1.64928e-07	-4.97395e-10	-0.465293
49708311	chr22:49708311:T:C	1.94279e-19	-0.171108	-1.37136	3.68278e-08	-0.610635	-1.35392
49708790	chr22:49708790:G:A	6.86482e-19	-4.97395e-10	-0.28018	1.8663e-07	-4.97395e-10	-0.341677
49708800	chr22:49708800:G:A	2.34452e-19	-4.97395e-10	-1.35451	6.9052e-08	-4.97395e-10	-1.33594
49708823	chr22:49708823:C:T	4.33687e-20	-2.26998	-0.772038	1.28496e-08	-2.29781	-0.719681
49709037	chr22:49709037:T:C	2.81204e-20	-2.08399	-1.39128	7.02844e-09	-2.21862	-1.40222
49709064	chr22:49709064:T:C	6.91786e-19	-4.97395e-10	-0.272483	1.88033e-07	-4.97395e-10	-0.334189
49709106	chr22:49709106:A:G	2.34016e-19	-4.97395e-10	-1.35637	6.83728e-08	-4.97395e-10	-1.34583
49709246	chr22:49709246:G:A	2.226e-19	-4.97395e-10	-1.40638	6.52226e-08	-4.97395e-10	-1.393
49709320	chr22:49709320:T:C	7.4487e-19	-4.97395e-10	-0.198551	2.02316e-07	-4.97395e-10	-0.260971
49709322	chr22:49709322:C:T	2.25608e-19	-0.182568	-1.21039	5.18481e-08	-0.395287	-1.2272
49709403	chr22:49709403:G:A	6.93849e-19	-4.97395e-10	-0.269506	1.8858e-07	-4.97395e-10	-0.331283
49709757	chr22:49709757:A:G	1.13901e-19	-1.09999	-0.976441	4.97074e-08	-0.843422	-0.821229
49709959	chr22:49709959:G:A	2.0341e-18	-4.97395e-10	0.806047	5.59332e-07	-4.97395e-10	0.755939
49710003	chr22:49710003:G:C	4.15149e-19	-4.97395e-10	-0.783122	1.26332e-07	-4.97395e-10	-0.73189
49710014	chr22:49710014:T:A	3.30248e-19	-4.97395e-10	-1.01192	9.63493e-08	-4.97395e-10	-1.00282
49710161	chr22:49710161:A:C	9.76752e-20	-2.00515	-0.224959	3.99464e-08	-1.8343	-0.0489621
49710177	chr22:49710177:A:G	3.25223e-19	-4.97395e-10	-1.02725	9.24261e-08	-4.97395e-10	-1.0444
49710344	chr22:49710344:ACCAG:A	3.10942e-19	-4.97395e-10	-1.07215	9.36404e-08	-4.97395e-10	-1.03134
49710396	chr22:49710396:T:C	2.66885e-19	-4.97395e-10	-1.22494	7.60325e-08	-4.97395e-10	-1.23964
49710663	chr22:49710663:C:T	1.57913e-19	-0.569435	-1.18028	3.66438e-08	-0.771503	-1.19806
49710687	chr22:49710687:T:C	2.16463e-19	-4.97395e-10	-1.43434	6.26481e-08	-4.97395e-10	-1.43327
49710713	chr22:49710713:C:T	2.1559e-19	-4.97395e-10	-1.43838	6.24803e-08	-4.97395e-10	-1.43595
49710948	chr22:49710948:T:C	4.13704e-19	-4.97395e-10	-0.786609	1.17227e-07	-4.97395e-10	-0.806689
49711119	chr22:49711119:T:C	2.70687e-19	-4.97395e-10	-1.2108	7.53685e-08	-4.97395e-10	-1.24842
49711263	chr22:49711263:T:G	2.96308e-19	-4.97395e-10	-1.12036	8.19105e-08	-4.97395e-10	-1.16518
49711352	chr22:49711352:A:G	1.5076e-19	-0.515333	-1.28074	3.48855e-08	-0.722649	-1.29608
49711412	chr22:49711412:G:C	2.2152e-19	-4.97395e-10	-1.41125	6.38891e-08	-4.97395e-10	-1.41366
49711515	chr22:49711515:C:G	3.34053e-20	-1.89537	-1.40767	8.41415e-09	-2.03779	-1.4031
49712112	chr22:49712112:A:T	8.25189e-19	-4.97395e-10	-0.0961479	2.48995e-07	-4.97395e-10	-0.0533704
49712337	chr22:49712337:A:G	2.89662e-19	-4.97395e-10	-1.14305	8.02027e-08	-4.97395e-10	-1.18625
49712394	chr22:49712394:G:A	1.34433e-19	-1.13759	-0.773105	5.52655e-08	-0.916715	-0.641941
49712746	chr22:49712746:T:C	6.38245e-19	-4.97395e-10	-0.353038	1.90455e-07	-4.97395e-10	-0.321391
49712810	chr22:49712810:CT:C	3.23103e-20	-1.9119	-1.42447	9.40118e-09	-1.91288	-1.41709
49712846	chr22:49712846:G:A	2.26493e-19	-4.97395e-10	-1.38905	6.64252e-08	-4.97395e-10	-1.37473
49712930	chr22:49712930:A:G	3.9379e-19	-4.97395e-10	-0.835942	1.10955e-07	-4.97395e-10	-0.861679
49713212	chr22:49713212:T:C	3.38309e-19	-4.97395e-10	-0.9878	9.44682e-08	-4.97395e-10	-1.02254
49713487	chr22:49713487:G:A	2.23722e-19	-4.97395e-10	-1.40136	6.5361e-08	-4.97395e-10	-1.39088
49713551	chr22:49713551:T:C	2.48252e-20	-2.16221	-1.43769	7.00186e-09	-2.18316	-1.44146
49713835	chr22:49713835:C:T	3.01981e-19	-4.97395e-10	-1.10139	8.64623e-08	-4.97395e-10	-1.1111
49713961	chr22:49713961:C:T	7.02757e-19	-0.256749	-4.33526e-10	1.3142e-07	-0.692403	-4.33526e-10
49714086	chr22:49714086:T:C	2.17826e-19	-4.97395e-10	-1.42806	6.35744e-08	-4.97395e-10	-1.41859
49714106	chr22:49714106:A:C	3.87755e-19	-4.97395e-10	-0.851386	1.16812e-07	-4.97395e-10	-0.810238
49714252	chr22:49714252:C:T	2.13905e-19	-4.97395e-10	-1.44623	6.20528e-08	-4.97395e-10	-1.44282
49714295	chr22:49714295:G:A	3.26839e-20	-2.10281	-1.22206	1.18656e-08	-1.92313	-1.17403
49714590	chr22:49714590:T:G	6.8466e-20	-1.53128	-1.05414	2.38592e-08	-1.38215	-1.01648
49714601	chr22:49714601:C:T	3.49257e-19	-4.97395e-10	-0.955951	9.65547e-08	-4.97395e-10	-1.00069
49714780	chr22:49714780:G:T	4.63025e-20	-1.70675	-1.26981	2.66765e-08	-1.13445	-1.15257
49714783	chr22:49714783:G:A	2.30697e-19	-4.97395e-10	-1.37066	6.64602e-08	-4.97395e-10	-1.3742
49714856	chr22:49714856:C:A	2.95013e-19	-4.97395e-10	-1.12474	8.93605e-08	-4.97395e-10	-1.07813
49714902	chr22:49714902:A:C	2.32904e-19	-1.36113	-4.33526e-10	3.37973e-08	-2.05042	-4.33526e-10
49714928	chr22:49714928:G:A	2.19842e-19	-4.97395e-10	-1.41885	6.2646e-08	-4.97395e-10	-1.4333
49715274	chr22:49715274:A:G	2.16592e-19	-4.97395e-10	-1.43374	6.27656e-08	-4.97395e-10	-1.4314
49715343	chr22:49715343:C:T	2.94557e-20	-2.22429	-1.20458	8.11292e-09	-2.25523	-1.22211
49715564	chr22:49715564:C:T	4.09456e-20	-2.26053	-0.838983	1.16341e-08	-2.29864	-0.818224
49715791	chr22:49715791:T:A	2.73589e-19	-4.97395e-10	-1.20013	8.012e-08	-4.97395e-10	-1.18728
49715987	chr22:49715987:C:T	1.26869e-19	-1.96861	-4.33526e-10	3.66685e-08	-1.96889	-4.33526e-10
49716107	chr22:49716107:T:C	2.34861e-19	-4.97395e-10	-1.35277	6.8558e-08	-4.97395e-10	-1.34312
49716659	chr22:49716659:C:T	9.88162e-20	-0.7656	-1.4529	1.74735e-08	-1.25847	-1.45165
49716686	chr22:49716686:G:T	2.1307e-19	-4.97395e-10	-1.45014	6.14162e-08	-4.97395e-10	-1.45313
49717405	chr22:49717405:TCA:T	2.12503e-19	-4.97395e-10	-1.4528	6.15018e-08	-4.97395e-10	-1.45174
49717456	chr22:49717456:A:G	2.28503e-19	-4.97395e-10	-1.38021	6.5343e-08	-4.97395e-10	-1.39115
49717459	chr22:49717459:T:TAC	1.10498e-19	-2.10676	-4.33526e-10	3.14518e-08	-2.12235	-4.33526e-10
49717598	chr22:49717598:C:A	2.93679e-19	-4.97395e-10	-1.12927	8.70019e-08	-4.97395e-10	-1.10487
49717917	chr22:49717917:AATTT:A	1.54079e-18	-4.97395e-10	0.528292	4.21926e-07	-4.97395e-10	0.474026
49718241	chr22:49718241:T:C	2.12383e-19	-4.97395e-10	-1.45337	6.15962e-08	-4.97395e-10	-1.4502
49718282	chr22:49718282:T:C	8.72268e-19	-4.97395e-10	-0.0406632	2.38371e-07	-4.97395e-10	-0.0969772
49718533	chr22:49718533:G:A	2.86879e-19	-4.97395e-10	-1.1527	8.46019e-08	-4.97395e-10	-1.13285
49718690	chr22:49718690:G:A	2.12331e-19	-4.97395e-10	-1.45362	6.1415e-08	-4.97395e-10	-1.45315
49718699	chr22:49718699:G:A	3.53499e-20	-1.80108	-1.44538	7.48701e-09	-2.10679	-1.45085
49718863	chr22:49718863:A:C	2.19777e-19	-4.97395e-10	-1.41915	6.38348e-08	-4.97395e-10	-1.41451
49719436	chr22:49719436:T:C	2.30851e-20	-2.22223	-1.45034	6.92963e-09	-2.1816	-1.45339
49719537	chr22:49719537:A:G	2.65444e-20	-2.13965	-1.39329	8.83612e-09	-1.98936	-1.40259
49719742	chr22:49719742:G:A	1.61177e-18	0.887652	-0.314325	1.17181e-06	1.73627	-0.240767
49719761	chr22:49719761:A:G	2.16016e-20	-2.28631	-1.45268	7.6519e-09	-2.08632	-1.44953
49719835	chr22:49719835:A:G	6.74725e-19	-4.97395e-10	-0.297454	1.88119e-07	-4.97395e-10	-0.333729
49719841	chr22:49719841:G:A	9.77065e-20	-2.22979	-4.33526e-10	2.67031e-08	-2.28602	-4.33526e-10
49719922	chr22:49719922:A:G	2.1235e-19	-4.97395e-10	-1.45352	6.13925e-08	-4.97395e-10	-1.45352
49720005	chr22:49720005:A:G	4.21196e-19	-4.97395e-10	-0.768663	1.21223e-07	-4.97395e-10	-0.77317
49720435	chr22:49720435:C:A	5.90911e-19	-0.430095	-4.33526e-10	7.56401e-08	-1.24482	-4.33526e-10
49720830	chr22:49720830:GC:G	2.9977e-19	-0.955984	-0.152762	1.32233e-07	-0.561399	-0.124843
49721440	chr22:49721440:G:A	9.38805e-20	-2.26974	-4.33526e-10	2.65118e-08	-2.29321	-4.33526e-10
49721448	chr22:49721448:G:A	3.23525e-19	-4.97395e-10	-1.03248	9.18542e-08	-4.97395e-10	-1.0506
49721524	chr22:49721524:G:A	2.12362e-19	-4.97395e-10	-1.45347	6.14519e-08	-4.97395e-10	-1.45255
49721791	chr22:49721791:T:C	2.12681e-19	-4.97395e-10	-1.45197	6.1615e-08	-4.97395e-10	-1.4499
49721896	chr22:49721896:T:C	5.58624e-20	-1.33587	-1.453	1.79771e-08	-1.26254	-1.41917
49721933	chr22:49721933:G:A	2.72337e-20	-2.2078	-1.2995	7.5929e-09	-2.19806	-1.34553
49722043	chr22:49722043:T:C	1.57356e-19	-1.88171	0.128456	5.36334e-08	-1.91859	0.32996
49722068	chr22:49722068:G:A	9.29593e-20	-2.2796	-4.33526e-10	2.9152e-08	-2.19828	-4.33526e-10
49722079	chr22:49722079:G:A	2.78023e-19	-4.97395e-10	-1.18406	7.87619e-08	-4.97395e-10	-1.20437
49722637	chr22:49722637:G:A	2.12505e-19	-4.97395e-10	-1.4528	6.15336e-08	-4.97395e-10	-1.45122
49722812	chr22:49722812:A:G	7.67579e-20	-1.06737	-1.40374	2.2494e-08	-1.00563	-1.45193
49723074	chr22:49723074:TGAA:T	2.72402e-19	-4.97395e-10	-1.20448	7.7225e-08	-4.97395e-10	-1.22408
49723124	chr22:49723124:A:C	2.96725e-19	-4.97395e-10	-1.11896	8.4416e-08	-4.97395e-10	-1.13505
49723143	chr22:49723143:C:T	6.2259e-19	-4.97395e-10	-0.377872	1.73987e-07	-4.97395e-10	-0.411821
49723360	chr22:49723360:C:A	6.42943e-20	-1.31964	-1.32865	1.82319e-08	-1.24073	-1.42691
49723365	chr22:49723365:T:TAAAC	2.5142e-19	-4.97395e-10	-1.28464	7.15104e-08	-4.97395e-10	-1.30096
49723486	chr22:49723486:G:A	2.21136e-19	-4.97395e-10	-1.41298	6.38799e-08	-4.97395e-10	-1.4138
49723543	chr22:49723543:A:G	8.69321e-20	-1.2717	-1.07494	2.22661e-08	-1.19087	-1.27687
49723565	chr22:49723565:A:G	9.1176e-20	-2.29897	-4.33526e-10	2.63606e-08	-2.29894	-4.33526e-10
49723601	chr22:49723601:T:C	2.13057e-19	-4.97395e-10	-1.4502	6.14747e-08	-4.97395e-10	-1.45218
49723648	chr22:49723648:G:A	2.12331e-19	-4.97395e-10	-1.45361	6.14793e-08	-4.97395e-10	-1.4521
49723734	chr22:49723734:T:C	9.38916e-20	-1.36014	-0.909479	2.28996e-08	-1.28256	-1.15713
49724322	chr22:49724322:C:T	9.31046e-20	-2.27804	-4.33526e-10	2.63857e-08	-2.29798	-4.33526e-10
49724526	chr22:49724526:C:T	2.27277e-19	-4.97395e-10	-1.38559	6.52104e-08	-4.97395e-10	-1.39318
49725016	chr22:49725016:C:T	2.12459e-19	-4.97395e-10	-1.45301	6.13891e-08	-4.97395e-10	-1.45357
49725155	chr22:49725155:C:G	1.13688e-19	-0.64015	-1.43815	5.79021e-08	-0.0648803	-1.44717
49725297	chr22:49725297:G:A	1.17898e-19	-2.04194	-4.33526e-10	4.12768e-08	-1.8505	-4.33526e-10
49725627	chr22:49725627:C:T	2.05849e-19	-1.11246	-0.372162	7.89706e-08	-0.763642	-0.438086
49725687	chr22:49725687:TGCC:T	2.48486e-19	-4.97395e-10	-1.29637	7.07115e-08	-4.97395e-10	-1.3122
49726057	chr22:49726057:C:T	9.47844e-20	-2.26016	-4.33526e-10	2.99179e-08	-2.17235	-4.33526e-10
49726237	chr22:49726237:G:A	1.93865e-19	-2.27672	0.732119	6.74538e-08	-2.19882	0.839463
49726304	chr22:49726304:G:A	5.92714e-19	-4.97395e-10	-0.427049	1.65726e-07	-4.97395e-10	-0.46047
49726661	chr22:49726661:C:T	1.73974e-19	-1.65286	-4.33526e-10	4.73867e-08	-1.71246	-4.33526e-10
49726702	chr22:49726702:A:G	8.44033e-20	-1.71853	-0.657627	2.12791e-08	-1.78932	-0.723757
49726792	chr22:49726792:C:T	2.37491e-19	-1.34163	-4.33526e-10	9.78087e-08	-0.987791	-4.33526e-10
49726852	chr22:49726852:C:T	1.59575e-19	-1.73925	-4.33526e-10	5.36203e-08	-1.58888	-4.33526e-10
49726877	chr22:49726877:G:A	1.77353e-18	0.734538	-0.0655691	4.41089e-07	0.515144	0.00329886
49727073	chr22:49727073:G:A	7.4351e-20	-1.87293	-0.630036	3.17795e-08	-1.5673	-0.544687
49727080	chr22:49727080:G:C	1.10456e-19	-2.10714	-4.33526e-10	3.57621e-08	-1.99392	-4.33526e-10
49727574	chr22:49727574:C:T	2.98543e-19	-4.97395e-10	-1.11285	9.00665e-08	-4.97395e-10	-1.07026
49727614	chr22:49727614:CCT:C	1.04145e-19	-2.16598	-4.33526e-10	3.16373e-08	-2.11647	-4.33526e-10
49727797	chr22:49727797:T:A	2.23338e-19	-4.97395e-10	-1.40307	6.49603e-08	-4.97395e-10	-1.39703
49727835	chr22:49727835:T:C	1.63495e-18	1.97773	-1.39012	1.12303e-06	2.87902	-1.42604
49727860	chr22:49727860:A:G	4.35584e-20	-1.58415	-1.45351	2.34868e-08	-0.966229	-1.44814
49728236	chr22:49728236:T:C	2.79598e-18	-4.97395e-10	1.12418	7.85578e-07	-4.97395e-10	1.09562
49728628	chr22:49728628:G:A	5.82136e-20	-1.46638	-1.28126	2.98505e-08	-0.833093	-1.34151
49728728	chr22:49728728:C:T	1.25395e-19	-1.98029	-4.33526e-10	3.91352e-08	-1.90378	-4.33526e-10
49728854	chr22:49728854:C:A	2.94859e-18	2.13769	-0.960366	1.87413e-06	3.03417	-1.06907
49729004	chr22:49729004:G:A	3.02973e-19	-4.97395e-10	-1.09812	9.14748e-08	-4.97395e-10	-1.05474
49729355	chr22:49729355:G:A	1.02751e-19	-2.17945	-4.33526e-10	3.13953e-08	-2.12415	-4.33526e-10
49729388	chr22:49729388:G:A	5.35104e-19	-4.97395e-10	-0.529299	1.54384e-07	-4.97395e-10	-0.531361
49729396	chr22:49729396:T:C	1.6635e-18	1.85344	-1.24852	1.1068e-06	2.75403	-1.31561
49729676	chr22:49729676:T:C	2.89009e-18	2.49462	-1.33734	2.35665e-06	3.58089	-1.3867
49729725	chr22:49729725:G:A	3.25575e-18	-4.97395e-10	1.27642	9.13826e-07	-4.97395e-10	1.24684
49729727	chr22:49729727:G:A	2.42742e-19	-4.97395e-10	-1.31976	7.11625e-08	-4.97395e-10	-1.30584
49729758	chr22:49729758:G:A	6.52588e-18	1.15397	0.817799	1.94924e-06	1.27945	0.724938
49730110	chr22:49730110:G:A	2.20859e-19	-4.97395e-10	-1.41423	6.29839e-08	-4.97395e-10	-1.42793
49730446	chr22:49730446:T:C	1.58561e-18	1.82614	-1.26917	1.05725e-06	2.72699	-1.33437
49730491	chr22:49730491:C:A	9.9548e-19	0.0914644	-4.33526e-10	7.3899e-08	-1.2681	-4.33526e-10
49730940	chr22:49730940:G:A	2.13418e-19	-1.44851	-4.33526e-10	7.62602e-08	-1.23665	-4.33526e-10
49730945	chr22:49730945:C:T	2.42039e-19	-4.97395e-10	-1.32266	6.8851e-08	-4.97395e-10	-1.33886
49730996	chr22:49730996:C:T	2.1632e-19	-4.97395e-10	-1.435	6.27641e-08	-4.97395e-10	-1.43142
49731239	chr22:49731239:T:C	1.06849e-19	-2.14035	-4.33526e-10	3.28735e-08	-2.07814	-4.33526e-10
49731338	chr22:49731338:C:T	3.86118e-20	-1.76322	-1.39499	1.88797e-08	-1.20378	-1.42893
49731486	chr22:49731486:G:T	9.36443e-20	-2.27226	-4.33526e-10	2.7609e-08	-2.25266	-4.33526e-10
49731505	chr22:49731505:T:C	8.83963e-19	1.33252	-1.35986	2.43893e-07	1.28398	-1.35805
49731678	chr22:49731678:G:A	2.35714e-19	-4.97395e-10	-1.34914	6.90258e-08	-4.97395e-10	-1.33632
49731720	chr22:49731720:C:T	1.15153e-19	-2.06549	-4.33526e-10	3.64349e-08	-1.97528	-4.33526e-10
49731884	chr22:49731884:G:A	1.09113e-19	-2.11938	-4.33526e-10	3.39068e-08	-2.04719	-4.33526e-10
49732150	chr22:49732150:G:A	1.84514e-18	1.85078	-1.14224	5.26588e-07	1.84716	-1.15155
49732172	chr22:49732172:T:C	8.38278e-19	1.07606	-1.15647	2.33373e-07	1.03501	-1.15317
49732458	chr22:49732458:A:T	1.0722e-19	-2.13688	-4.33526e-10	3.30384e-08	-2.07313	-4.33526e-10
49732477	chr22:49732477:G:A	2.75289e-18	-4.97395e-10	1.10865	7.73302e-07	-4.97395e-10	1.07987
49732867	chr22:49732867:G:A	1.81017e-18	-4.97395e-10	0.689415	4.66328e-07	-4.97395e-10	0.574085
49733244	chr22:49733244:G:A	3.71531e-20	-1.74471	-1.45201	1.55509e-08	-1.37973	-1.44696
49733302	chr22:49733302:C:T	3.02068e-19	-4.97395e-10	-1.10111	8.54963e-08	-4.97395e-10	-1.12233
49733778	chr22:49733778:A:G	2.25125e-19	-4.97395e-10	-1.3951	6.45425e-08	-4.97395e-10	-1.40348
49733924	chr22:49733924:T:C	9.5861e-19	1.19124	-1.13751	2.65384e-07	1.14434	-1.13396
49734068	chr22:49734068:C:G	8.78326e-19	1.11619	-1.14993	2.43844e-07	1.07237	-1.14664
49734073	chr22:49734073:C:T	1.15678e-19	-2.06095	-4.33526e-10	3.61769e-08	-1.98238	-4.33526e-10
49734463	chr22:49734463:C:A	3.13291e-18	-4.97395e-10	1.23796	8.79526e-07	-4.97395e-10	1.20858
49734499	chr22:49734499:G:C	2.49358e-19	-4.97395e-10	-1.29287	7.09327e-08	-4.97395e-10	-1.30907
49734543	chr22:49734543:G:A	2.49616e-19	-4.97395e-10	-1.29184	7.10883e-08	-4.97395e-10	-1.30688
49734565	chr22:49734565:G:A	7.58646e-19	1.11231	-1.29253	2.04735e-07	1.03925	-1.28834
49734698	chr22:49734698:G:A	1.03641e-19	-2.17083	-4.33526e-10	3.76935e-08	-1.94132	-4.33526e-10
49734841	chr22:49734841:G:C	2.39932e-19	-4.97395e-10	-1.3314	6.96919e-08	-4.97395e-10	-1.32672
49734994	chr22:49734994:C:T	2.1166e-17	-4.97395e-10	3.14839	6.58233e-06	-4.97395e-10	3.22134
49735179	chr22:49735179:G:A	2.75773e-19	-4.97395e-10	-1.19218	8.19684e-08	-4.97395e-10	-1.16447
49735546	chr22:49735546:G:A	1.12926e-19	-2.08503	-4.33526e-10	3.5173e-08	-2.01052	-4.33526e-10
49735660	chr22:49735660:T:C	3.7016e-20	-1.76545	-1.43496	1.19551e-08	-1.65629	-1.43336
49735923	chr22:49735923:A:G	4.38866e-19	-4.97395e-10	-0.727566	1.21234e-07	-4.97395e-10	-0.773083
49736330	chr22:49736330:T:C	1.07416e-18	1.09388	-0.926344	5.66371e-07	1.62259	-0.854145
49736364	chr22:49736364:A:G	1.19017e-19	-2.03249	-4.33526e-10	3.11501e-08	-2.13199	-4.33526e-10
49737131	chr22:49737131:C:T	1.12094e-19	-2.09243	-4.33526e-10	2.94346e-08	-2.18863	-4.33526e-10
49737267	chr22:49737267:C:G	3.71751e-19	-4.97395e-10	-0.893537	1.03534e-07	-4.97395e-10	-0.930905
49737619	chr22:49737619:G:A	4.80921e-20	-1.88904	-1.0496	1.70637e-08	-1.71018	-1.02367
49737937	chr22:49737937:C:G	1.16633e-19	-2.05273	-4.33526e-10	3.65893e-08	-1.97105	-4.33526e-10
49737949	chr22:49737949:T:C	1.18666e-19	-2.03545	-4.33526e-10	3.7323e-08	-1.95119	-4.33526e-10
49738340	chr22:49738340:T:C	2.04065e-19	-1.49332	-4.33526e-10	7.13776e-08	-1.30282	-4.33526e-10
49738731	chr22:49738731:T:G	6.94721e-19	-1.99528	1.72703	2.19415e-07	-1.74195	1.56211
49738773	chr22:49738773:C:T	3.14866e-20	-1.90864	-1.45356	1.25459e-08	-1.5889	-1.45251
49739397	chr22:49739397:A:G	2.12843e-19	-4.97395e-10	-1.4512	6.16417e-08	-4.97395e-10	-1.44947
49739606	chr22:49739606:C:T	9.38199e-20	-2.27038	-4.33526e-10	2.80728e-08	-2.236	-4.33526e-10
49739832	chr22:49739832:G:A	2.52548e-20	-2.12977	-1.45297	9.53913e-09	-1.86254	-1.45286
49740057	chr22:49740057:G:A	2.15691e-19	-4.97395e-10	-1.43791	6.30047e-08	-4.97395e-10	-1.42759
49740060	chr22:49740060:C:T	6.2838e-19	1.02337	-1.39198	1.56996e-07	0.893551	-1.40813
49740214	chr22:49740214:G:A	3.50486e-19	-4.97395e-10	-0.95244	9.78535e-08	-4.97395e-10	-0.987333
49740303	chr22:49740303:G:A	2.16877e-19	-4.97395e-10	-1.43243	6.26152e-08	-4.97395e-10	-1.4338
49740556	chr22:49740556:G:T	1.51107e-18	1.4763	-0.967489	9.26887e-07	2.33904	-1.07801
49740745	chr22:49740745:A:G	2.38803e-19	-4.97395e-10	-1.33612	6.81913e-08	-4.97395e-10	-1.34849
49740908	chr22:49740908:T:C	3.09919e-18	-4.97395e-10	1.22713	8.69779e-07	-4.97395e-10	1.19744
49741085	chr22:49741085:G:A	2.327e-18	-4.97395e-10	0.940575	5.95451e-07	-4.97395e-10	0.818515
49741500	chr22:49741500:T:A	1.11941e-19	-2.09379	-4.33526e-10	3.48407e-08	-2.02002	-4.33526e-10
49741840	chr22:49741840:C:T	3.16028e-19	-4.97395e-10	-1.05593	8.93027e-08	-4.97395e-10	-1.07877
49742004	chr22:49742004:C:T	2.16406e-19	-4.97395e-10	-1.43461	6.2485e-08	-4.97395e-10	-1.43588
49742155	chr22:49742155:C:G	1.17914e-19	-2.0418	-4.33526e-10	3.70053e-08	-1.95974	-4.33526e-10
49742238	chr22:49742238:G:A	1.15885e-19	-2.05917	-4.33526e-10	3.62766e-08	-1.97963	-4.33526e-10
49742399	chr22:49742399:C:T	7.07385e-20	-1.93352	-0.619247	2.29557e-08	-1.7835	-0.653735
49742406	chr22:49742406:A:G	3.03334e-19	-4.97395e-10	-1.09693	9.11769e-08	-4.97395e-10	-1.058
49742497	chr22:49742497:A:G	4.09675e-19	-4.97395e-10	-0.796396	1.13791e-07	-4.97395e-10	-0.836439
49742700	chr22:49742700:T:C	3.17417e-18	-4.97395e-10	1.25104	8.90732e-07	-4.97395e-10	1.22124
49742852	chr22:49742852:G:A	5.41493e-19	-4.97395e-10	-0.51743	1.56279e-07	-4.97395e-10	-0.519161
49742982	chr22:49742982:G:A	2.17483e-19	-4.97395e-10	-1.42964	6.32609e-08	-4.97395e-10	-1.42354
49743496	chr22:49743496:TTA:T	2.23883e-19	-4.97395e-10	-1.40064	6.45749e-08	-4.97395e-10	-1.40298
49744222	chr22:49744222:T:C	3.52599e-18	-4.97395e-10	1.35616	8.92082e-07	-4.97395e-10	1.22275
49744386	chr22:49744386:G:A	2.45641e-19	-4.97395e-10	-1.30789	7.20672e-08	-4.97395e-10	-1.2932
49744985	chr22:49744985:C:T	1.25503e-17	1.39791	1.22783	4.22821e-06	1.64292	1.13581
49744990	chr22:49744990:G:A	3.27986e-20	-2.27122	-1.05015	8.68007e-09	-2.25888	-1.15089
49745124	chr22:49745124:A:T	5.84885e-19	0.934341	-1.37469	1.45953e-07	0.8057	-1.39322
49745212	chr22:49745212:A:AGAG	2.14137e-19	-4.97395e-10	-1.44515	6.21212e-08	-4.97395e-10	-1.44172
49745214	chr22:49745214:T:G	2.14143e-19	-4.97395e-10	-1.44512	6.21233e-08	-4.97395e-10	-1.44168
49745224	chr22:49745224:G:A	2.48545e-19	-4.97395e-10	-1.29613	7.21719e-08	-4.97395e-10	-1.29175
49745364	chr22:49745364:T:TTTG	2.89613e-19	-4.97395e-10	-1.14322	8.20547e-08	-4.97395e-10	-1.16342
49745656	chr22:49745656:TTTTC:T	2.36272e-19	-4.97395e-10	-1.34677	6.67873e-08	-4.97395e-10	-1.36929
49746185	chr22:49746185:A:C	3.67233e-19	-4.97395e-10	-0.905765	1.02138e-07	-4.97395e-10	-0.944482
49746320	chr22:49746320:T:A	3.57125e-19	-4.97395e-10	-0.933674	9.94226e-08	-4.97395e-10	-0.971424
49746402	chr22:49746402:T:C	2.88986e-19	-4.97395e-10	-1.14538	8.18881e-08	-4.97395e-10	-1.16545
49746681	chr22:49746681:C:T	2.39788e-19	-4.97395e-10	-1.332	6.76624e-08	-4.97395e-10	-1.35627
49746903	chr22:49746903:G:A	2.37336e-19	-4.97395e-10	-1.34228	6.70428e-08	-4.97395e-10	-1.36547
49747256	chr22:49747256:T:C	2.73855e-19	-4.97395e-10	-1.19916	7.77793e-08	-4.97395e-10	-1.21693
49747664	chr22:49747664:GTTGT:G	9.38782e-20	-2.26976	-4.33526e-10	5.31614e-08	-1.59747	-4.33526e-10
49747672	chr22:49747672:A:C	2.43549e-19	-4.97395e-10	-1.31644	6.85984e-08	-4.97395e-10	-1.34254
49747963	chr22:49747963:T:C	2.41782e-19	-4.97395e-10	-1.32373	6.81653e-08	-4.97395e-10	-1.34887
49747980	chr22:49747980:C:T	2.41312e-19	-4.97395e-10	-1.32567	6.80466e-08	-4.97395e-10	-1.35061
49748118	chr22:49748118:T:C	5.1453e-19	-4.97395e-10	-0.568506	1.48476e-07	-4.97395e-10	-0.570381
49748651	chr22:49748651:C:T	1.60584e-19	-1.73294	-4.33526e-10	5.43271e-08	-1.57578	-4.33526e-10
49748880	chr22:49748880:C:T	2.15925e-19	-4.97395e-10	-1.43683	6.23491e-08	-4.97395e-10	-1.43805
49749099	chr22:49749099:G:A	2.31733e-19	-4.97395e-10	-1.36617	6.56182e-08	-4.97395e-10	-1.38695
49749114	chr22:49749114:C:G	2.2937e-19	-4.97395e-10	-1.37643	6.50277e-08	-4.97395e-10	-1.39599
49749285	chr22:49749285:A:T	1.5926e-18	-4.97395e-10	0.561362	4.28237e-07	-4.97395e-10	0.488874
49749286	chr22:49749286:A:C	1.57807e-18	-4.97395e-10	0.5522	4.24387e-07	-4.97395e-10	0.479842
49749557	chr22:49749557:A:AGCG	2.13637e-19	-4.97395e-10	-1.44748	6.15061e-08	-4.97395e-10	-1.45167
49749595	chr22:49749595:G:A	7.19007e-19	-4.97395e-10	-0.233889	1.95371e-07	-4.97395e-10	-0.295903
49749859	chr22:49749859:GC:G	1.92334e-18	-4.97395e-10	0.750056	5.40331e-07	-4.97395e-10	0.721378
49749918	chr22:49749918:C:A	2.59653e-19	-4.97395e-10	-1.25242	7.73616e-08	-4.97395e-10	-1.22231
49749930	chr22:49749930:G:A	2.14497e-19	-4.97395e-10	-1.44347	6.25074e-08	-4.97395e-10	-1.43552
49750022	chr22:49750022:C:T	2.29788e-19	-4.97395e-10	-1.3746	6.52792e-08	-4.97395e-10	-1.39213
49750198	chr22:49750198:C:T	2.12654e-19	-4.97395e-10	-1.45209	6.13877e-08	-4.97395e-10	-1.45359
49750201	chr22:49750201:C:G	2.15582e-19	-4.97395e-10	-1.43842	6.29202e-08	-4.97395e-10	-1.42894
49750555	chr22:49750555:G:C	2.13078e-19	-4.97395e-10	-1.4501	6.14249e-08	-4.97395e-10	-1.45299
49751183	chr22:49751183:C:T	2.30882e-19	-4.97395e-10	-1.36985	6.74909e-08	-4.97395e-10	-1.35881
49751241	chr22:49751241:A:C	8.0821e-18	-4.97395e-10	2.18565	2.2735e-06	-4.97395e-10	2.15827
49751554	chr22:49751554:C:G	9.57401e-20	-2.25012	-4.33526e-10	3.83521e-08	-1.92399	-4.33526e-10
49751628	chr22:49751628:G:A	7.57869e-19	1.1345	-1.31575	3.91864e-07	1.73341	-1.3333
49751654	chr22:49751654:C:T	2.86601e-19	-4.97395e-10	-1.15367	8.12421e-08	-4.97395e-10	-1.17337
49751933	chr22:49751933:G:A	1.48311e-19	-1.81245	-4.33526e-10	3.7073e-08	-1.95791	-4.33526e-10
49751946	chr22:49751946:G:A	4.01314e-19	-4.97395e-10	-0.817015	1.16212e-07	-4.97395e-10	-0.815389
49752100	chr22:49752100:G:A	4.16176e-19	-4.97395e-10	-0.780653	1.25558e-07	-4.97395e-10	-0.738033
49752376	chr22:49752376:G:A	3.27297e-19	-4.97395e-10	-1.02089	9.69735e-08	-4.97395e-10	-0.996367
49752434	chr22:49752434:G:A	2.50849e-19	-0.401921	-0.884986	1.85629e-07	0.408884	-0.755938
49752524	chr22:49752524:G:A	4.93902e-19	-4.97395e-10	-0.609423	1.46367e-07	-4.97395e-10	-0.584685
49752614	chr22:49752614:G:A	1.37516e-18	-4.97395e-10	0.414569	3.74842e-07	-4.97395e-10	0.355699
49752821	chr22:49752821:C:T	1.19115e-19	-0.776743	-1.25493	4.67389e-08	-0.435759	-1.29047
49752942	chr22:49752942:G:C	2.33372e-19	-4.97395e-10	-1.35913	6.8485e-08	-4.97395e-10	-1.34419
49752961	chr22:49752961:C:A	2.9453e-20	-2.05105	-1.37791	1.6598e-08	-1.44497	-1.31655
49752999	chr22:49752999:G:A	9.90209e-20	-2.21643	-4.33526e-10	2.81072e-08	-2.23478	-4.33526e-10
49753054	chr22:49753054:C:T	2.45995e-19	-4.97395e-10	-1.30645	7.00702e-08	-4.97395e-10	-1.32131
49753421	chr22:49753421:C:T	2.15411e-19	-4.97395e-10	-1.43921	6.23878e-08	-4.97395e-10	-1.43743
49753428	chr22:49753428:G:A	7.69482e-20	-1.87204	-0.596591	4.20039e-08	-1.33882	-0.494218
49753513	chr22:49753513:C:T	7.09945e-19	-4.97395e-10	-0.246573	2.02229e-07	-4.97395e-10	-0.261403
49754036	chr22:49754036:A:G	1.29517e-19	-1.94795	-4.33526e-10	2.68745e-08	-2.27963	-4.33526e-10
49754443	chr22:49754443:G:A	2.61973e-18	-4.97395e-10	1.05907	7.05861e-07	-4.97395e-10	0.988614
49754840	chr22:49754840:G:A	2.12577e-19	-4.97395e-10	-1.45245	6.14416e-08	-4.97395e-10	-1.45272
49754916	chr22:49754916:G:A	2.32993e-20	-2.28923	-1.3741	7.12121e-09	-2.20587	-1.40185
49754948	chr22:49754948:C:T	2.12333e-19	-4.97395e-10	-1.45361	6.13897e-08	-4.97395e-10	-1.45356
49755045	chr22:49755045:T:C	1.84743e-19	-1.59279	-4.33526e-10	4.00336e-08	-1.88109	-4.33526e-10
49755083	chr22:49755083:C:T	5.26643e-19	-4.97395e-10	-0.545237	1.51202e-07	-4.97395e-10	-0.55219
49755115	chr22:49755115:T:C	1.75972e-19	-0.581785	-1.05965	7.30148e-08	-0.183697	-1.09644
49755134	chr22:49755134:C:A	1.4182e-17	4.19146	-1.44349	6.67229e-06	4.66204	-1.42713
49755183	chr22:49755183:T:C	2.40254e-20	-2.29546	-1.33719	7.17313e-09	-2.22899	-1.37148
49755194	chr22:49755194:C:T	3.54366e-19	0.50584	-1.44727	4.75583e-08	-0.259129	-1.44972
49755523	chr22:49755523:G:A	1.21313e-19	-2.01338	-4.33526e-10	4.9067e-08	-1.67762	-4.33526e-10
49756323	chr22:49756323:C:T	2.09725e-18	-4.97395e-10	0.836623	5.62851e-07	-4.97395e-10	0.762211
49756720	chr22:49756720:GCA:G	6.01927e-18	-4.97395e-10	1.89096	1.5702e-06	-4.97395e-10	1.78815
49756724	chr22:49756724:G:GCA	6.01927e-18	-4.97395e-10	1.89096	1.5702e-06	-4.97395e-10	1.78815
49756900	chr22:49756900:C:T	3.72765e-19	-4.97395e-10	-0.890812	1.0806e-07	-4.97395e-10	-0.888119
49757076	chr22:49757076:T:C	2.12589e-19	-4.97395e-10	-1.4524	6.14445e-08	-4.97395e-10	-1.45267
49757432	chr22:49757432:C:A	9.57709e-20	-2.2498	-4.33526e-10	2.64925e-08	-2.29394	-4.33526e-10
49757788	chr22:49757788:T:C	1.75266e-17	2.95971	-4.33526e-10	4.73814e-06	2.8926	-4.33526e-10
49757820	chr22:49757820:G:A	1.18696e-17	3.9102	-1.34022	4.28042e-06	4.17107	-1.38007
49758062	chr22:49758062:T:A	3.45554e-19	-4.97395e-10	-0.966611	1.00101e-07	-4.97395e-10	-0.964626
49758170	chr22:49758170:T:G	1.08051e-19	-0.76552	-1.36364	4.35709e-08	-0.408256	-1.38816
49758581	chr22:49758581:T:C	1.12397e-19	-0.74665	-1.34307	4.5306e-08	-0.386965	-1.3704
49758741	chr22:49758741:G:A	2.13428e-18	0.942862	-0.088736	2.96902e-07	0.218009	-0.0954126
49758805	chr22:49758805:A:G	5.2125e-19	-4.97395e-10	-0.555531	1.54638e-07	-4.97395e-10	-0.529716
49758831	chr22:49758831:C:T	5.76452e-19	-4.97395e-10	-0.454867	1.77444e-07	-4.97395e-10	-0.392148
49758920	chr22:49758920:G:A	4.81228e-19	0.807494	-1.44291	6.26309e-08	0.0128002	-1.44635
49759343	chr22:49759343:C:A	2.70908e-20	-2.26806	-1.2445	9.6684e-09	-2.12558	-1.17637
49759579	chr22:49759579:A:T	2.1256e-19	-4.97395e-10	-1.45253	6.14372e-08	-4.97395e-10	-1.45279
49759637	chr22:49759637:T:C	2.58725e-18	2.16241	-1.11582	7.85612e-07	2.28058	-1.18492
49759715	chr22:49759715:G:A	2.64755e-20	-2.26498	-1.27056	9.15444e-09	-2.1375	-1.21907
49759755	chr22:49759755:A:T	2.29751e-18	2.04108	-1.11326	6.96645e-07	2.15802	-1.18255
49759808	chr22:49759808:A:C	2.18167e-19	-4.97395e-10	-1.4265	6.2739e-08	-4.97395e-10	-1.43182
49760042	chr22:49760042:G:C	3.32193e-19	-4.97395e-10	-1.00604	9.62215e-08	-4.97395e-10	-1.00415
49760320	chr22:49760320:T:C	2.67052e-19	-4.97395e-10	-1.22432	7.51748e-08	-4.97395e-10	-1.25099
49760380	chr22:49760380:G:A	9.25173e-20	-2.28436	-4.33526e-10	2.68408e-08	-2.28088	-4.33526e-10
49760439	chr22:49760439:C:T	4.92262e-19	-4.97395e-10	-0.612749	1.45917e-07	-4.97395e-10	-0.587764
49760606	chr22:49760606:A:G	2.16145e-19	-4.97395e-10	-1.43581	6.20459e-08	-4.97395e-10	-1.44293
49760956	chr22:49760956:A:G	1.05495e-18	-4.97395e-10	0.149487	3.35784e-07	-4.97395e-10	0.245665
49760981	chr22:49760981:G:A	3.08446e-19	-1.08021	-4.33526e-10	9.07046e-08	-1.0632	-4.33526e-10
49761034	chr22:49761034:T:C	3.26405e-18	2.71455	-1.43559	2.36884e-06	3.5879	-1.38855
49761167	chr22:49761167:G:A	1.32925e-19	-1.92197	-4.33526e-10	5.49144e-08	-1.56503	-4.33526e-10
49761678	chr22:49761678:C:T	2.75291e-18	1.94514	-0.836488	6.26373e-07	1.75855	-0.889408
49761884	chr22:49761884:T:C	1.38668e-19	-1.87968	-4.33526e-10	3.28658e-08	-2.07837	-4.33526e-10
49761902	chr22:49761902:G:A	8.75015e-18	2.67989	-0.414825	1.83851e-06	2.37171	-0.4258
49762638	chr22:49762638:G:A	4.80481e-19	-0.107167	-0.529807	6.62127e-08	-0.842816	-0.535116
49762677	chr22:49762677:T:C	1.41051e-19	-1.86264	-4.33526e-10	5.98045e-08	-1.47972	-4.33526e-10
49762746	chr22:49762746:G:A	2.65158e-19	-4.97395e-10	-1.23143	7.44053e-08	-4.97395e-10	-1.26128
49762815	chr22:49762815:C:T	2.12933e-19	-4.97395e-10	-1.45078	6.16617e-08	-4.97395e-10	-1.44914
49763117	chr22:49763117:T:G	2.12404e-19	-4.97395e-10	-1.45327	6.14491e-08	-4.97395e-10	-1.45259
49763202	chr22:49763202:A:G	3.34233e-20	-1.91765	-1.38486	7.97229e-09	-2.08254	-1.41229
49763250	chr22:49763250:C:T	7.5823e-19	0.214883	-0.395656	9.71404e-08	-0.594015	-0.400632
49763464	chr22:49763464:T:C	2.57639e-20	-2.11249	-1.45029	6.58462e-09	-2.24705	-1.43902
49763490	chr22:49763490:T:C	2.49567e-19	0.121896	-1.41393	8.21426e-08	0.286763	-1.44911
49763625	chr22:49763625:G:A	1.26346e-19	-1.97273	-4.33526e-10	3.52004e-08	-2.00975	-4.33526e-10
49763899	chr22:49763899:G:A	3.5467e-19	-4.97395e-10	-0.940572	1.02573e-07	-4.97395e-10	-0.940228
49764059	chr22:49764059:T:C	5.57807e-19	-0.0707368	-0.41701	8.02456e-08	-0.729262	-0.456451
49764122	chr22:49764122:A:T	8.00693e-19	-4.97395e-10	-0.126282	2.26885e-07	-4.97395e-10	-0.146363
49764552	chr22:49764552:G:A	1.5293e-18	0.456955	0.0638471	3.82028e-07	0.392439	-0.0177498
49764598	chr22:49764598:T:A	5.67998e-19	-4.97395e-10	-0.469642	1.61221e-07	-4.97395e-10	-0.488031
49764648	chr22:49764648:T:C	1.74746e-19	-0.328133	-1.3203	7.35145e-08	0.0781017	-1.35142
49764692	chr22:49764692:C:A	1.49931e-19	-0.486076	-1.31551	6.21745e-08	-0.0936907	-1.34717
49764765	chr22:49764765:C:T	2.16492e-19	-4.97395e-10	-1.4342	6.20734e-08	-4.97395e-10	-1.44249
49765101	chr22:49765101:G:A	2.26777e-19	0.0603341	-1.44813	4.23471e-08	-0.386833	-1.43807
49765206	chr22:49765206:A:G	2.15616e-19	-4.97395e-10	-1.43826	6.27959e-08	-4.97395e-10	-1.43091
49765226	chr22:49765226:A:G	1.42964e-19	-0.413157	-1.43601	6.57928e-08	0.0618768	-1.44617
49765234	chr22:49765234:C:T	1.57517e-19	-0.303888	-1.44834	7.24285e-08	0.164736	-1.45294
49765331	chr22:49765331:G:A	3.83609e-19	-2.19017	1.32804	9.52392e-08	-2.23114	1.21672
49765382	chr22:49765382:G:A	3.14416e-19	-4.97395e-10	-1.06104	8.92971e-08	-4.97395e-10	-1.07884
49765424	chr22:49765424:A:G	1.21629e-19	-0.636267	-1.37452	5.07963e-08	-0.249796	-1.39318
49765652	chr22:49765652:G:A	2.12349e-19	-4.97395e-10	-1.45353	6.13895e-08	-4.97395e-10	-1.45356
49765666	chr22:49765666:G:C	3.65787e-20	-1.98054	-1.23175	1.02133e-08	-1.94815	-1.29897
49765724	chr22:49765724:G:A	1.31455e-19	-0.591722	-1.34137	5.58074e-08	-0.178937	-1.36996
49765729	chr22:49765729:G:A	1.42256e-19	-0.512759	-1.34137	6.11619e-08	-0.0873186	-1.36996
49765805	chr22:49765805:GCCGCCCCA:G	9.13141e-20	-1.8039	-0.493556	2.66531e-08	-1.78059	-0.507308
49766300	chr22:49766300:C:T	1.27541e-19	-0.598206	-1.36512	5.50462e-08	-0.17231	-1.39032
49766391	chr22:49766391:G:A	8.60556e-19	-4.97395e-10	-0.0541816	2.34563e-07	-4.97395e-10	-0.11308
49766569	chr22:49766569:T:G	7.53213e-19	-0.70407	0.516657	1.66022e-07	-1.07519	0.616512
49766767	chr22:49766767:C:T	9.39346e-20	-2.26916	-4.33526e-10	2.64946e-08	-2.29386	-4.33526e-10
49767335	chr22:49767335:G:A	1.37588e-19	-0.465324	-1.42218	6.0988e-08	-0.0240795	-1.43605
49767373	chr22:49767373:CTCTG:C	1.4989e-19	-0.436902	-1.36496	6.59421e-08	0.00816093	-1.39019
49768515	chr22:49768515:T:C	5.3839e-20	-2.18194	-0.643821	1.36857e-08	-2.19628	-0.758172
49768774	chr22:49768774:G:T	2.4276e-19	-1.36768	0.0479928	2.74111e-08	-2.19512	-0.064738
49768898	chr22:49768898:A:G	2.13726e-19	-4.97395e-10	-1.44707	6.16597e-08	-4.97395e-10	-1.44917
49768982	chr22:49768982:T:C	7.56837e-19	1.00769	-1.1903	4.79773e-07	1.73149	-1.12898
49768983	chr22:49768983:G:A	2.12501e-19	-4.97395e-10	-1.45281	6.15273e-08	-4.97395e-10	-1.45132
49769002	chr22:49769002:C:T	7.91318e-19	-4.97395e-10	-0.138061	2.46798e-07	-4.97395e-10	-0.0622351
49769307	chr22:49769307:G:A	7.57104e-20	-2.26527	-0.219573	1.99334e-08	-2.27333	-0.30508
49769410	chr22:49769410:G:A	8.1018e-19	1.11061	-1.22512	2.75908e-07	1.37471	-1.32545
49769771	chr22:49769771:G:A	3.38221e-19	0.441634	-1.4297	1.06536e-07	0.544621	-1.44694
49769829	chr22:49769829:TCTGA:T	7.09328e-19	-2.08559	1.83814	1.23216e-07	-2.24496	1.48809
49770021	chr22:49770021:C:T	2.1274e-19	-4.97395e-10	-1.45169	6.16086e-08	-4.97395e-10	-1.45
49770158	chr22:49770158:A:G	3.81225e-19	0.519333	-1.3877	1.20872e-07	0.643571	-1.41964
49770166	chr22:49770166:G:A	2.36283e-20	-2.21545	-1.43387	8.09894e-09	-2.05614	-1.42293
49770227	chr22:49770227:C:T	3.65335e-20	-2.07007	-1.14346	1.265e-08	-1.86047	-1.17268
49770228	chr22:49770228:C:T	2.21175e-19	-4.97395e-10	-1.41281	6.43476e-08	-4.97395e-10	-1.4065
49770291	chr22:49770291:A:T	3.18545e-19	-4.97395e-10	-1.048	9.37482e-08	-4.97395e-10	-1.03019
49770294	chr22:49770294:C:T	6.59072e-19	-4.97395e-10	-0.320927	1.80596e-07	-4.97395e-10	-0.374544
49770430	chr22:49770430:T:C	4.41825e-19	0.672103	-1.39295	1.63565e-07	0.966974	-1.44057
49770507	chr22:49770507:C:A	2.9898e-19	-4.97395e-10	-1.11138	8.8142e-08	-4.97395e-10	-1.09185
49771033	chr22:49771033:G:A	5.66585e-19	-4.97395e-10	-0.472133	1.70271e-07	-4.97395e-10	-0.433411
49771434	chr22:49771434:G:A	1.22603e-18	0.299777	-4.33526e-10	8.4509e-08	-1.13395	-4.33526e-10
49771608	chr22:49771608:G:C	2.69369e-19	-4.97395e-10	-1.21568	7.67801e-08	-4.97395e-10	-1.22986
49771647	chr22:49771647:C:T	2.81331e-20	-2.09073	-1.38409	1.04339e-08	-1.8607	-1.36504
49771852	chr22:49771852:C:T	2.58251e-19	-4.97395e-10	-1.25783	7.59632e-08	-4.97395e-10	-1.24055
49772037	chr22:49772037:C:A	1.7821e-18	-4.97395e-10	0.673785	4.66104e-07	-4.97395e-10	0.573604
49772232	chr22:49772232:T:C	7.78293e-19	-4.97395e-10	-0.154657	2.16407e-07	-4.97395e-10	-0.193642
49772444	chr22:49772444:A:G	7.74979e-19	1.26067	-1.4196	2.91082e-07	1.55398	-1.45118
49772810	chr22:49772810:T:G	2.22493e-19	-4.97395e-10	-1.40687	6.4415e-08	-4.97395e-10	-1.40546
49772916	chr22:49772916:A:G	7.50096e-19	1.22241	-1.41397	2.81168e-07	1.5176	-1.44945
49774004	chr22:49774004:T:C	8.27889e-20	-1.11918	-1.27629	8.2633e-09	-2.14537	-1.31361
49774011	chr22:49774011:G:A	2.12356e-19	-4.97395e-10	-1.4535	6.13869e-08	-4.97395e-10	-1.45361
49774036	chr22:49774036:G:A	3.85731e-19	-4.97395e-10	-0.856619	1.06736e-07	-4.97395e-10	-0.900441
49774478	chr22:49774478:A:G	4.04709e-19	-4.97395e-10	-0.808591	1.13106e-07	-4.97395e-10	-0.842475
49774617	chr22:49774617:G:A	2.92496e-20	-2.20748	-1.22841	7.7364e-09	-2.28751	-1.23736
49774928	chr22:49774928:G:A	2.64862e-19	-4.97395e-10	-1.23255	7.66657e-08	-4.97395e-10	-1.23135
49775099	chr22:49775099:C:T	2.3056e-19	-4.97395e-10	-1.37125	6.67746e-08	-4.97395e-10	-1.36948
49775557	chr22:49775557:G:A	4.67849e-20	-1.99639	-0.969806	1.05962e-08	-2.15096	-1.05935
49775773	chr22:49775773:T:C	2.93814e-20	-2.27807	-1.15333	7.65195e-09	-2.29487	-1.24098
49776028	chr22:49776028:G:A	4.50218e-19	-4.97395e-10	-0.702029	1.25221e-07	-4.97395e-10	-0.740723
49776043	chr22:49776043:T:C	9.73547e-20	-2.2334	-4.33526e-10	2.81717e-08	-2.23249	-4.33526e-10
49776122	chr22:49776122:G:A	4.72845e-19	-4.97395e-10	-0.652992	1.2824e-07	-4.97395e-10	-0.716903
49776546	chr22:49776546:G:A	9.30457e-20	-2.27867	-4.33526e-10	2.72428e-08	-2.26601	-4.33526e-10
49777298	chr22:49777298:G:C	2.26214e-19	-4.97395e-10	-1.39028	6.60631e-08	-4.97395e-10	-1.38019
49777381	chr22:49777381:C:T	2.14372e-19	-4.97395e-10	-1.44405	6.19217e-08	-4.97395e-10	-1.44493
49777519	chr22:49777519:G:A	9.1732e-20	-2.29289	-4.33526e-10	2.64151e-08	-2.29687	-4.33526e-10
49777627	chr22:49777627:C:T	2.82589e-16	0.900197	4.83979	5.28951e-05	0.318743	4.98652
49777826	chr22:49777826:C:T	2.14427e-19	-4.97395e-10	-1.44379	6.22369e-08	-4.97395e-10	-1.43986
49777879	chr22:49777879:A:T	2.17253e-19	-4.97395e-10	-1.4307	6.24745e-08	-4.97395e-10	-1.43605
49778206	chr22:49778206:G:A	2.43095e-19	-4.97395e-10	-1.31831	6.75349e-08	-4.97395e-10	-1.35816
49778214	chr22:49778214:G:A	1.60453e-18	-4.97395e-10	0.568825	4.34601e-07	-4.97395e-10	0.503624
49778258	chr22:49778258:T:C	1.99276e-16	1.40644	3.98424	3.73628e-05	0.828921	4.1287
49778389	chr22:49778389:A:G	4.3748e-19	0.470346	-1.20108	1.29313e-07	0.560252	-1.26882
49778578	chr22:49778578:G:A	2.80724e-18	1.37357	-0.24537	5.52523e-07	0.899095	-0.155404
49778633	chr22:49778633:T:C	3.7872e-19	0.392032	-1.26699	1.11563e-07	0.468927	-1.32514
49778866	chr22:49778866:T:C	2.17602e-19	-4.97395e-10	-1.42909	6.3282e-08	-4.97395e-10	-1.4232
49779023	chr22:49779023:A:T	2.42512e-19	-4.97395e-10	-1.32071	7.22481e-08	-4.97395e-10	-1.2907
49779176	chr22:49779176:ATCC:A	1.60014e-18	-4.97395e-10	0.566086	4.33426e-07	-4.97395e-10	0.500918
49780262	chr22:49780262:A:T	2.5913e-16	1.41241	4.24092	4.75575e-05	0.810398	4.38849
49780397	chr22:49780397:T:C	2.3287e-19	-4.97395e-10	-1.36128	6.6081e-08	-4.97395e-10	-1.37992
49780447	chr22:49780447:C:T	1.68201e-18	-4.97395e-10	0.615982	4.55308e-07	-4.97395e-10	0.55017
49780786	chr22:49780786:C:T	2.26282e-19	-4.97395e-10	-1.38998	6.55356e-08	-4.97395e-10	-1.38821
49780787	chr22:49780787:G:A	2.30724e-19	-4.97395e-10	-1.37054	6.66961e-08	-4.97395e-10	-1.37066
49781002	chr22:49781002:G:A	2.44001e-19	-4.97395e-10	-1.31459	7.27313e-08	-4.97395e-10	-1.28403
49781017	chr22:49781017:C:T	4.42827e-19	0.529294	-1.24788	1.29718e-07	0.462507	-1.16795
49781240	chr22:49781240:G:A	8.40327e-19	-4.97395e-10	-0.077969	2.5835e-07	-4.97395e-10	-0.0164875
49781440	chr22:49781440:C:T	2.40852e-19	-4.97395e-10	-1.32758	7.06095e-08	-4.97395e-10	-1.31364
49781441	chr22:49781441:G:A	3.06313e-19	0.234719	-1.32187	8.94886e-08	0.293305	-1.37
49781725	chr22:49781725:C:T	2.26282e-19	-4.97395e-10	-1.38998	6.55356e-08	-4.97395e-10	-1.38821
49781948	chr22:49781948:G:A	1.5155e-18	-4.97395e-10	0.511741	4.10613e-07	-4.97395e-10	0.446846
49781976	chr22:49781976:C:CA	2.65303e-19	-4.97395e-10	-1.23089	7.50972e-08	-4.97395e-10	-1.25202
49782412	chr22:49782412:G:A	5.23286e-19	-4.97395e-10	-0.551632	1.44859e-07	-4.97395e-10	-0.595045
49783241	chr22:49783241:A:T	6.55398e-18	2.32462	-0.348551	6.68895e-07	1.32943	-0.394607
49783300	chr22:49783300:A:G	3.28333e-19	0.285231	-1.30296	9.73601e-08	0.362315	-1.3547
49783345	chr22:49783345:G:A	9.35974e-20	-2.27276	-4.33526e-10	2.66054e-08	-2.28969	-4.33526e-10
49783380	chr22:49783380:C:T	2.134e-19	-4.97395e-10	-1.44859	6.18798e-08	-4.97395e-10	-1.44561
49783606	chr22:49783606:C:T	2.2298e-19	-4.97395e-10	-1.40468	6.50646e-08	-4.97395e-10	-1.39542
49783631	chr22:49783631:G:A	1.08712e-18	0.427474	-0.247944	3.75802e-07	0.569758	-0.2115
49784110	chr22:49784110:G:A	2.22891e-19	-4.97395e-10	-1.40508	6.38325e-08	-4.97395e-10	-1.41454
49784416	chr22:49784416:G:C	2.19458e-19	-4.97395e-10	-1.4206	6.36016e-08	-4.97395e-10	-1.41817
49784434	chr22:49784434:A:G	1.21808e-18	1.22749	-0.934215	4.11043e-07	1.28178	-0.833885
49784794	chr22:49784794:G:A	5.41786e-17	1.3879	2.70038	1.03657e-05	0.831313	2.84414
49784810	chr22:49784810:G:A	6.56771e-20	-1.78047	-0.846542	2.74862e-08	-1.34125	-0.915873
49784921	chr22:49784921:C:T	2.12792e-19	-4.97395e-10	-1.45144	6.16435e-08	-4.97395e-10	-1.44944
49785024	chr22:49785024:T:C	7.6014e-20	-1.74334	-0.7375	3.21939e-08	-1.28423	-0.814802
49785164	chr22:49785164:G:A	2.14121e-19	-4.97395e-10	-1.44522	6.19794e-08	-4.97395e-10	-1.444
49785269	chr22:49785269:A:G	1.05058e-18	1.57094	-1.4256	4.46321e-07	1.98278	-1.45255
49785276	chr22:49785276:C:T	9.44763e-20	-2.26341	-4.33526e-10	2.7168e-08	-2.26876	-4.33526e-10
49785347	chr22:49785347:G:A	2.18774e-19	-4.97395e-10	-1.42372	6.28522e-08	-4.97395e-10	-1.43002
49785410	chr22:49785410:G:A	2.50988e-19	-4.97395e-10	-1.28635	7.37358e-08	-4.97395e-10	-1.27032
49785885	chr22:49785885:C:T	2.20969e-18	-4.97395e-10	0.888846	5.95963e-07	-4.97395e-10	0.819374
49785939	chr22:49785939:A:G	4.61837e-19	-4.97395e-10	-0.676548	1.28424e-07	-4.97395e-10	-0.715468
49785957	chr22:49785957:A:C	2.20438e-19	-4.97395e-10	-1.41614	6.34325e-08	-4.97395e-10	-1.42083
49785992	chr22:49785992:C:T	4.90895e-19	0.540211	-1.15574	4.19061e-08	-0.610658	-1.22471
49786003	chr22:49786003:G:A	9.87168e-20	-0.989523	-1.22998	1.37014e-08	-1.67434	-1.27896
49786011	chr22:49786011:G:A	2.72361e-19	-4.97395e-10	-1.20463	7.8066e-08	-4.97395e-10	-1.21325
49786072	chr22:49786072:C:T	2.13673e-19	-4.97395e-10	-1.44731	6.18395e-08	-4.97395e-10	-1.44626
49786090	chr22:49786090:C:G	4.04226e-18	0.721928	0.770871	8.67162e-07	0.299563	0.894858
49786407	chr22:49786407:C:T	5.83072e-19	0.912351	-1.3558	5.46138e-08	-0.187268	-1.38325
49786534	chr22:49786534:T:C	2.12361e-19	-4.97395e-10	-1.45347	6.14288e-08	-4.97395e-10	-1.45293
49786557	chr22:49786557:A:G	2.13565e-19	-4.97395e-10	-1.44782	6.19362e-08	-4.97395e-10	-1.4447
49786849	chr22:49786849:A:C	4.70118e-18	2.45251	-0.808701	1.43433e-06	2.45438	-0.756725
49786922	chr22:49786922:C:T	2.14274e-19	-4.97395e-10	-1.4445	6.20275e-08	-4.97395e-10	-1.44323
49786968	chr22:49786968:C:G	3.95133e-19	0.497297	-1.32983	1.13351e-07	0.535928	-1.37625
49787002	chr22:49787002:G:A	4.37967e-19	-4.97395e-10	-0.729617	1.23935e-07	-4.97395e-10	-0.751049
49787066	chr22:49787066:A:G	8.54451e-19	1.37967	-1.44097	3.67826e-07	1.78993	-1.45313
49787282	chr22:49787282:A:G	2.13749e-19	-4.97395e-10	-1.44696	6.20275e-08	-4.97395e-10	-1.44323
49787922	chr22:49787922:C:T	4.67647e-19	-4.97395e-10	-0.664046	1.32182e-07	-4.97395e-10	-0.686622
49788312	chr22:49788312:C:A	1.06132e-18	1.58034	-1.42483	4.4936e-07	1.9894	-1.45238
49788392	chr22:49788392:G:C	2.2618e-16	1.20669	4.31063	4.24608e-05	0.625931	4.4596
49788537	chr22:49788537:A:G	2.18492e-16	1.17103	4.31172	4.1768e-05	0.608217	4.46087
49789021	chr22:49789021:A:C	2.35261e-19	-4.97395e-10	-1.35107	6.66905e-08	-4.97395e-10	-1.37074
49789191	chr22:49789191:G:A	7.99446e-20	-1.82101	-0.609421	3.26446e-08	-1.39179	-0.69333
49789218	chr22:49789218:C:A	2.3532e-19	-4.97395e-10	-1.35081	6.97997e-08	-4.97395e-10	-1.32517
49789298	chr22:49789298:G:C	4.25754e-19	-0.757898	-4.33526e-10	1.68218e-07	-0.445542	-4.33526e-10
49789513	chr22:49789513:G:A	2.26705e-19	-4.97395e-10	-1.38811	6.62032e-08	-4.97395e-10	-1.37808
49789601	chr22:49789601:T:C	1.09614e-17	-1.63744	4.12782	5.79068e-06	-1.20917	4.30237
49789957	chr22:49789957:G:A	5.59954e-17	0.996864	3.1244	9.66917e-06	0.353671	3.25222
49790067	chr22:49790067:G:T	3.50892e-19	-4.97395e-10	-0.951282	9.78764e-08	-4.97395e-10	-0.987099
49790547	chr22:49790547:C:T	2.09088e-19	-1.46901	-4.33526e-10	4.43068e-08	-1.77967	-4.33526e-10
49790862	chr22:49790862:G:A	2.43089e-19	-4.97395e-10	-1.31833	7.2403e-08	-4.97395e-10	-1.28856
49790943	chr22:49790943:G:A	6.83071e-20	-1.85203	-0.735713	2.76259e-08	-1.44072	-0.811327
49791178	chr22:49791178:C:T	4.44754e-19	-4.97395e-10	-0.71424	1.23795e-07	-4.97395e-10	-0.75218
49791232	chr22:49791232:C:T	2.12389e-19	-4.97395e-10	-1.45334	6.14731e-08	-4.97395e-10	-1.45221
49791366	chr22:49791366:G:A	4.35826e-19	-4.97395e-10	-0.734518	1.23323e-07	-4.97395e-10	-0.755998
49791626	chr22:49791626:A:T	2.27964e-18	-4.97395e-10	0.920012	6.15005e-07	-4.97395e-10	0.850825
49791686	chr22:49791686:C:G	3.21513e-16	1.29043	4.57861	6.10052e-05	0.716544	4.73137
49791728	chr22:49791728:G:A	1.0661e-19	-2.14258	-4.33526e-10	3.02413e-08	-2.1616	-4.33526e-10
49791737	chr22:49791737:C:T	9.29689e-20	-1.79485	-0.484645	3.80541e-08	-1.35748	-0.574317
49791784	chr22:49791784:A:G	1.36609e-18	1.69126	-1.28331	4.94136e-07	1.98691	-1.3549
49792001	chr22:49792001:T:C	2.43517e-19	-4.97395e-10	-1.31657	7.25424e-08	-4.97395e-10	-1.28663
49792019	chr22:49792019:G:A	9.43363e-20	-1.5298	-0.735091	1.85594e-08	-1.87882	-0.771009
49792239	chr22:49792239:G:A	2.22838e-19	-4.97395e-10	-1.40532	6.42994e-08	-4.97395e-10	-1.40725
49792408	chr22:49792408:G:A	3.22379e-16	1.32286	4.54886	6.12228e-05	0.750323	4.70115
49792584	chr22:49792584:G:A	2.30087e-18	-4.97395e-10	0.929281	6.21094e-07	-4.97395e-10	0.860678
49792866	chr22:49792866:G:A	9.18319e-20	-1.27722	-1.01458	1.66847e-08	-1.71406	-1.04225
49793104	chr22:49793104:G:C	3.11934e-19	-4.97395e-10	-1.06897	9.13644e-08	-4.97395e-10	-1.05595
49793641	chr22:49793641:C:T	3.08176e-19	-4.97395e-10	-1.08109	9.206e-08	-4.97395e-10	-1.04836
49793726	chr22:49793726:A:T	1.57379e-16	1.3789	3.77576	2.9429e-05	0.792187	3.92675
49793731	chr22:49793731:A:G	4.97606e-19	-4.97395e-10	-0.601952	1.40534e-07	-4.97395e-10	-0.625355
49793998	chr22:49793998:C:T	2.12229e-18	-4.97395e-10	0.848489	5.73256e-07	-4.97395e-10	0.780529
49794067	chr22:49794067:C:T	1.71404e-18	-4.97395e-10	0.634846	4.70311e-07	-4.97395e-10	0.58259
49794205	chr22:49794205:C:T	3.27498e-16	1.59228	4.2952	5.69011e-05	0.927304	4.45096
49794665	chr22:49794665:C:T	7.56731e-19	-4.97395e-10	-0.182753	2.07945e-07	-4.97395e-10	-0.23353
49795121	chr22:49795121:A:C	4.97867e-19	-4.97395e-10	-0.601426	1.40606e-07	-4.97395e-10	-0.624841
49795269	chr22:49795269:G:A	4.73726e-19	-4.97395e-10	-0.651132	1.36486e-07	-4.97395e-10	-0.654581
49795383	chr22:49795383:C:A	9.25245e-20	-2.28429	-4.33526e-10	2.66732e-08	-2.28714	-4.33526e-10
49796165	chr22:49796165:A:C	1.37364e-19	-1.88912	-4.33526e-10	5.78168e-08	-1.51352	-4.33526e-10
49796532	chr22:49796532:G:A	1.16634e-18	1.67591	-1.42604	5.01315e-07	2.09902	-1.45259
49796572	chr22:49796572:G:A	1.12237e-18	-4.97395e-10	0.211441	3.54171e-07	-4.97395e-10	0.298976
49796778	chr22:49796778:A:G	1.06151e-19	-1.19387	-0.953029	1.88773e-08	-1.64928	-0.983568
49796857	chr22:49796857:T:C	2.12393e-19	-4.97395e-10	-1.45332	6.13942e-08	-4.97395e-10	-1.45349
49796919	chr22:49796919:G:A	4.04465e-19	-4.97395e-10	-0.809196	1.20192e-07	-4.97395e-10	-0.78171
49797048	chr22:49797048:C:T	2.40719e-19	-4.97395e-10	-1.32813	7.1614e-08	-4.97395e-10	-1.29951
49797144	chr22:49797144:G:C	2.13317e-19	-4.97395e-10	-1.44898	6.17276e-08	-4.97395e-10	-1.44807
49797282	chr22:49797282:G:A	4.3992e-19	-4.97395e-10	-0.725167	1.24424e-07	-4.97395e-10	-0.747109
49797284	chr22:49797284:G:A	1.90083e-19	-1.5643	-4.33526e-10	4.1105e-08	-1.85467	-4.33526e-10
49797342	chr22:49797342:C:T	1.00386e-19	-1.57163	-0.63111	1.99714e-08	-1.90823	-0.668275
49797448	chr22:49797448:C:G	3.55554e-19	-4.97395e-10	-0.938084	1.00562e-07	-4.97395e-10	-0.960034
49797488	chr22:49797488:G:C	2.098e-16	1.30704	4.13511	3.89583e-05	0.717465	4.28198
49797636	chr22:49797636:T:C	2.91258e-19	-4.97395e-10	-1.13755	8.44798e-08	-4.97395e-10	-1.13429
49797790	chr22:49797790:G:A	4.89384e-19	-4.97395e-10	-0.618613	1.38189e-07	-4.97395e-10	-0.642181
49798280	chr22:49798280:C:T	2.12724e-19	-4.97395e-10	-1.45176	6.16887e-08	-4.97395e-10	-1.4487
49799271	chr22:49799271:G:A	1.2149e-19	-2.01193	-4.33526e-10	2.93563e-08	-2.1913	-4.33526e-10
49799292	chr22:49799292:AGAGGGGACAGAGGAGACAGAGGGGATG:A	1.08188e-19	-2.12789	-4.33526e-10	4.05956e-08	-1.86714	-4.33526e-10
49799502	chr22:49799502:A:G	5.45057e-19	-4.97395e-10	-0.510869	1.52482e-07	-4.97395e-10	-0.543758
49799524	chr22:49799524:G:A	2.35879e-19	-1.34844	-4.33526e-10	1.09199e-07	-0.877629	-4.33526e-10
49799954	chr22:49799954:A:G	2.75243e-19	-4.97395e-10	-1.1941	7.88553e-08	-4.97395e-10	-1.20319
49799988	chr22:49799988:T:C	3.98854e-19	0.623013	-1.44618	1.21382e-07	0.681545	-1.45341
49800017	chr22:49800017:C:T	2.08442e-19	-1.4721	-4.33526e-10	4.40969e-08	-1.78442	-4.33526e-10
49800041	chr22:49800041:G:A	3.65549e-19	-4.97395e-10	-0.91036	1.02806e-07	-4.97395e-10	-0.937959
49800261	chr22:49800261:C:T	2.69532e-16	1.21439	4.47829	5.07595e-05	0.635034	4.62902
49800330	chr22:49800330:G:A	2.87868e-19	-4.97395e-10	-1.14926	8.17166e-08	-4.97395e-10	-1.16755
49800700	chr22:49800700:A:G	1.45923e-19	-1.82868	-4.33526e-10	3.54879e-08	-2.00161	-4.33526e-10
49800987	chr22:49800987:C:A	8.97286e-19	-4.97395e-10	-0.0123851	2.69848e-07	-4.97395e-10	0.0270538
49801350	chr22:49801350:G:A	1.09376e-19	-2.11697	-4.33526e-10	4.54319e-08	-1.75459	-4.33526e-10
49801373	chr22:49801373:AC:A	9.29456e-20	-1.50082	-0.778927	1.81614e-08	-1.85852	-0.812984
49801582	chr22:49801582:C:T	2.13238e-19	-4.97395e-10	-1.44935	6.15588e-08	-4.97395e-10	-1.45081
49801586	chr22:49801586:G:A	3.19013e-19	-4.97395e-10	-1.04653	9.34724e-08	-4.97395e-10	-1.03314
49801727	chr22:49801727:A:G	6.64683e-19	1.08693	-1.39938	1.9809e-07	1.14614	-1.42823
49801777	chr22:49801777:G:A	1.76559e-19	-0.847522	-0.790584	9.62219e-08	-0.259976	-0.744171
49801868	chr22:49801868:C:T	7.92989e-19	-4.97395e-10	-0.135951	2.14581e-07	-4.97395e-10	-0.202118
49802076	chr22:49802076:A:C	9.1978e-20	-1.501	-0.789206	1.79772e-08	-1.85866	-0.823043
49802737	chr22:49802737:G:A	2.85162e-19	-4.97395e-10	-1.1587	8.1659e-08	-4.97395e-10	-1.16825
49802836	chr22:49802836:G:A	2.62435e-19	-4.97395e-10	-1.24176	7.52666e-08	-4.97395e-10	-1.24977
49803083	chr22:49803083:C:A	2.06794e-19	-1.48004	-4.33526e-10	4.37178e-08	-1.79305	-4.33526e-10
49803273	chr22:49803273:T:C	4.74757e-19	-4.97395e-10	-0.648957	1.34154e-07	-4.97395e-10	-0.671814
49803679	chr22:49803679:T:A	2.14019e-19	-4.97395e-10	-1.44569	6.20863e-08	-4.97395e-10	-1.44228
49803817	chr22:49803817:G:A	6.26361e-19	1.0662	-1.43804	1.89783e-07	1.12626	-1.45118
49804677	chr22:49804677:C:T	3.2954e-19	-1.01406	-4.33526e-10	1.02565e-07	-0.940305	-4.33526e-10
49804869	chr22:49804869:A:G	4.82456e-19	-4.97395e-10	-0.63287	1.36308e-07	-4.97395e-10	-0.655884
49805237	chr22:49805237:C:G	2.21228e-18	-4.97395e-10	0.890021	5.96931e-07	-4.97395e-10	0.820997
49805405	chr22:49805405:G:A	6.38955e-19	-4.97395e-10	-0.351926	1.77317e-07	-4.97395e-10	-0.392868
49805730	chr22:49805730:G:T	7.94247e-18	3.56192	-1.3937	5.02024e-06	4.29122	-1.3408
49806688	chr22:49806688:C:T	6.37824e-19	-4.97395e-10	-0.353698	1.78026e-07	-4.97395e-10	-0.388872
49806913	chr22:49806913:G:A	9.66051e-20	-2.24113	-4.33526e-10	2.7353e-08	-2.26198	-4.33526e-10
49807117	chr22:49807117:A:G	6.65347e-19	-4.97395e-10	-0.311452	1.83729e-07	-4.97395e-10	-0.357343
49807461	chr22:49807461:T:C	3.30525e-19	-4.97395e-10	-1.01108	9.77657e-08	-4.97395e-10	-0.988231
49807491	chr22:49807491:G:A	3.68384e-19	-4.97395e-10	-0.902634	1.03296e-07	-4.97395e-10	-0.933208
49808080	chr22:49808080:G:A	5.03861e-19	-4.97395e-10	-0.58946	1.42249e-07	-4.97395e-10	-0.613223
49808141	chr22:49808141:A:T	1.67404e-16	1.1136	4.10281	3.19939e-05	0.55383	4.24867
49808446	chr22:49808446:G:A	2.60496e-19	-4.97395e-10	-1.24917	7.44883e-08	-4.97395e-10	-1.26016
49808476	chr22:49808476:T:C	3.70787e-19	-4.97395e-10	-0.896133	1.10501e-07	-4.97395e-10	-0.86578
49808498	chr22:49808498:C:T	7.43392e-19	-4.97395e-10	-0.200536	2.04364e-07	-4.97395e-10	-0.250903
49808608	chr22:49808608:T:C	2.60496e-19	-4.97395e-10	-1.24917	7.44883e-08	-4.97395e-10	-1.26016
49808628	chr22:49808628:A:G	5.66743e-18	3.28426	-1.45353	4.20517e-06	4.21095	-1.43768
49809044	chr22:49809044:G:A	2.17656e-19	-4.97395e-10	-1.42885	6.32703e-08	-4.97395e-10	-1.42339
49809140	chr22:49809140:G:T	2.17349e-19	-4.97395e-10	-1.43026	6.31724e-08	-4.97395e-10	-1.42494
49809308	chr22:49809308:G:A	4.79821e-17	1.18724	2.77958	9.79074e-06	0.689488	2.9289
49809504	chr22:49809504:G:A	9.42336e-18	2.46468	-0.12549	9.13288e-07	1.42776	-0.181509
49809523	chr22:49809523:G:A	2.82869e-19	-4.97395e-10	-1.16678	8.09907e-08	-4.97395e-10	-1.17647
49809714	chr22:49809714:G:A	2.2204e-19	-4.97395e-10	-1.4089	6.32688e-08	-4.97395e-10	-1.42341
49809738	chr22:49809738:T:C	2.99167e-19	-4.97395e-10	-1.11076	8.49836e-08	-4.97395e-10	-1.12835
49809941	chr22:49809941:T:C	2.83418e-19	-4.97395e-10	-1.16484	8.04851e-08	-4.97395e-10	-1.18273
49810171	chr22:49810171:C:G	2.47666e-19	-4.97395e-10	-1.29968	6.92874e-08	-4.97395e-10	-1.33254
49810625	chr22:49810625:A:G	9.08063e-19	1.33951	-1.33996	2.69778e-07	1.41092	-1.38412
49810653	chr22:49810653:A:G	2.54896e-19	-4.97395e-10	-1.27091	7.48957e-08	-4.97395e-10	-1.25471
49810797	chr22:49810797:G:A	2.20385e-18	-4.97395e-10	0.886201	5.94674e-07	-4.97395e-10	0.81721
49810805	chr22:49810805:A:C	2.18572e-19	-4.97395e-10	-1.42464	6.41494e-08	-4.97395e-10	-1.40959
49810813	chr22:49810813:G:A	3.81314e-19	-4.97395e-10	-0.868138	1.06572e-07	-4.97395e-10	-0.901988
49811064	chr22:49811064:G:A	7.65609e-18	3.41162	-1.28013	6.08276e-06	4.30515	-1.16274
49811083	chr22:49811083:C:T	6.64342e-19	-4.97395e-10	-0.312963	1.85373e-07	-4.97395e-10	-0.348436
49811098	chr22:49811098:G:A	2.46346e-19	-4.97395e-10	-1.30502	7.06047e-08	-4.97395e-10	-1.31371
49811264	chr22:49811264:T:C	4.89563e-19	-4.97395e-10	-0.618248	1.38315e-07	-4.97395e-10	-0.641268
49811271	chr22:49811271:A:G	4.89683e-19	-4.97395e-10	-0.618003	1.38349e-07	-4.97395e-10	-0.641028
49811312	chr22:49811312:T:TG	6.83724e-19	-4.97395e-10	-0.284206	1.90692e-07	-4.97395e-10	-0.320146
49811595	chr22:49811595:G:A	4.97915e-19	-4.97395e-10	-0.601332	1.40652e-07	-4.97395e-10	-0.624514
49811887	chr22:49811887:T:C	3.72053e-19	-4.97395e-10	-0.892724	1.04056e-07	-4.97395e-10	-0.925879
49812173	chr22:49812173:G:A	2.14127e-19	-4.97395e-10	-1.44519	6.19841e-08	-4.97395e-10	-1.44393
49812255	chr22:49812255:G:A	7.24658e-18	3.52949	-1.45297	5.46692e-06	4.47714	-1.44147
49812681	chr22:49812681:C:T	2.13317e-19	-4.97395e-10	-1.44898	6.17276e-08	-4.97395e-10	-1.44807
49812703	chr22:49812703:C:A	2.15722e-19	-4.97395e-10	-1.43777	6.30933e-08	-4.97395e-10	-1.42619
49812873	chr22:49812873:C:T	2.8705e-19	-4.97395e-10	-1.1521	8.12648e-08	-4.97395e-10	-1.17309
49812925	chr22:49812925:G:A	1.70032e-16	1.12882	4.10317	3.25243e-05	0.57111	4.24783
49813022	chr22:49813022:G:A	2.13035e-19	-4.97395e-10	-1.4503	6.16378e-08	-4.97395e-10	-1.44953
49813218	chr22:49813218:C:T	2.78758e-19	-4.97395e-10	-1.18142	8.09087e-08	-4.97395e-10	-1.17748
49813543	chr22:49813543:T:G	6.37281e-20	-1.65661	-1.00053	1.29402e-08	-1.98048	-1.02999
49813695	chr22:49813695:G:A	2.1906e-19	-4.97395e-10	-1.42241	6.40116e-08	-4.97395e-10	-1.41174
49813893	chr22:49813893:A:G	2.46163e-19	-4.97395e-10	-1.30577	7.22591e-08	-4.97395e-10	-1.29055
49813969	chr22:49813969:G:A	2.65899e-19	-4.97395e-10	-1.22864	7.62412e-08	-4.97395e-10	-1.2369
49814350	chr22:49814350:G:C	7.56878e-20	-1.37997	-1.10517	1.41144e-08	-1.79279	-1.13082
49814353	chr22:49814353:C:T	2.27329e-19	-4.97395e-10	-1.38536	6.4398e-08	-4.97395e-10	-1.40572
49814371	chr22:49814371:C:T	7.98625e-20	-1.24922	-1.18224	1.43426e-08	-1.69981	-1.20777
49814728	chr22:49814728:C:T	2.42119e-19	-4.97395e-10	-1.32233	6.95033e-08	-4.97395e-10	-1.32943
49814736	chr22:49814736:G:C	2.35363e-18	-4.97395e-10	0.951954	6.34611e-07	-4.97395e-10	0.882209
49814959	chr22:49814959:C:T	2.16499e-18	-4.97395e-10	0.86841	5.84427e-07	-4.97395e-10	0.799828
49814973	chr22:49814973:G:A	6.57586e-19	0.187958	-0.511143	1.39171e-07	0.00572832	-0.640826
49815278	chr22:49815278:C:G	1.00985e-19	-2.19678	-4.33526e-10	3.53792e-08	-2.00468	-4.33526e-10
49815364	chr22:49815364:G:A	3.11202e-20	-2.09097	-1.28294	1.34899e-08	-1.64131	-1.32755
49815404	chr22:49815404:G:A	1.0245e-19	-2.18239	-4.33526e-10	3.04568e-08	-2.1545	-4.33526e-10
49815472	chr22:49815472:G:A	7.64498e-19	1.24423	-1.41677	2.32059e-07	1.31578	-1.43959
49816089	chr22:49816089:C:T	6.04783e-18	3.34756	-1.45186	4.39821e-06	4.263	-1.44485
49816207	chr22:49816207:G:A	6.63166e-20	-1.21435	-1.40297	1.04457e-08	-1.80109	-1.42352
49816226	chr22:49816226:C:T	1.59593e-18	-0.488519	1.05197	9.34797e-07	0.503217	0.766308
49816327	chr22:49816327:A:G	2.06179e-19	-1.48302	-4.33526e-10	4.36226e-08	-1.79523	-4.33526e-10
49816427	chr22:49816427:G:A	2.13588e-19	-4.97395e-10	-1.44771	6.16287e-08	-4.97395e-10	-1.44968
49816526	chr22:49816526:C:A	2.01053e-19	-1.50819	-4.33526e-10	4.27559e-08	-1.8153	-4.33526e-10
49816527	chr22:49816527:A:G	2.01492e-19	-1.50601	-4.33526e-10	4.28276e-08	-1.81362	-4.33526e-10
49817130	chr22:49817130:C:T	4.60792e-19	-4.97395e-10	-0.678813	1.30307e-07	-4.97395e-10	-0.700911
49817186	chr22:49817186:G:T	2.13459e-19	-4.97395e-10	-1.44832	6.1872e-08	-4.97395e-10	-1.44574
49817475	chr22:49817475:C:T	5.02691e-19	-4.97395e-10	-0.591784	1.41983e-07	-4.97395e-10	-0.615099
49817619	chr22:49817619:C:T	4.31932e-19	-0.743492	-4.33526e-10	1.72063e-07	-0.422943	-4.33526e-10
49817647	chr22:49817647:G:A	3.21204e-18	1.32463	-0.0617251	1.90478e-06	2.14725	-0.165935
49817948	chr22:49817948:A:G	1.09424e-19	-2.11653	-4.33526e-10	3.27821e-08	-2.08092	-4.33526e-10
49817969	chr22:49817969:C:T	1.01056e-18	0.106496	-4.33526e-10	6.48491e-08	-1.39874	-4.33526e-10
49818018	chr22:49818018:A:G	2.15801e-19	-4.97395e-10	-1.4374	6.24943e-08	-4.97395e-10	-1.43573
49818241	chr22:49818241:G:A	2.9815e-19	-4.97395e-10	-1.11416	8.5299e-08	-4.97395e-10	-1.12464
49818637	chr22:49818637:T:C	7.38003e-20	-1.57034	-0.940061	1.86524e-08	-1.6664	-0.978426
49818918	chr22:49818918:T:C	2.22146e-16	1.46701	4.03231	3.89085e-05	0.811164	4.187
49819175	chr22:49819175:G:A	1.95245e-19	-0.300709	-1.2368	9.0017e-08	0.208222	-1.27903
49819192	chr22:49819192:G:A	2.34836e-19	-4.97395e-10	-1.35287	6.86284e-08	-4.97395e-10	-1.3421
49819581	chr22:49819581:G:T	4.55507e-19	-4.97395e-10	-0.690348	1.28814e-07	-4.97395e-10	-0.712436
49819877	chr22:49819877:C:A	9.72079e-20	-2.23491	-4.33526e-10	2.87042e-08	-2.21376	-4.33526e-10
49819928	chr22:49819928:A:G	7.73453e-18	3.59202	-1.45033	5.81392e-06	4.54467	-1.44747
49819941	chr22:49819941:C:T	9.14032e-20	-2.29648	-4.33526e-10	2.75905e-08	-2.25333	-4.33526e-10
49820034	chr22:49820034:G:A	6.89185e-18	3.36723	-1.34089	5.25734e-06	4.24021	-1.24363
49820252	chr22:49820252:G:A	2.24043e-18	-4.97395e-10	0.902663	6.04614e-07	-4.97395e-10	0.833785
49820285	chr22:49820285:C:G	2.16435e-19	-4.97395e-10	-1.43447	6.33475e-08	-4.97395e-10	-1.42217
49820373	chr22:49820373:G:A	7.25293e-20	-1.42589	-1.10188	1.82271e-08	-1.53476	-1.13314
49820527	chr22:49820527:G:C	3.96556e-20	-2.18209	-0.94944	1.45687e-08	-1.87806	-1.01386
49821604	chr22:49821604:CTTCT:C	3.96309e-18	1.47302	-4.33526e-10	1.14955e-06	1.47632	-4.33526e-10
49821901	chr22:49821901:G:A	4.60217e-19	-4.97395e-10	-0.680062	1.29492e-07	-4.97395e-10	-0.707183
49821954	chr22:49821954:G:A	2.12438e-19	-4.97395e-10	-1.45311	6.13931e-08	-4.97395e-10	-1.45351
49822334	chr22:49822334:AGAATTGCTG:A	3.0958e-19	-4.97395e-10	-1.07654	9.13994e-08	-4.97395e-10	-1.05557
49822339	chr22:49822339:T:G	1.09406e-16	1.30184	3.48922	2.03952e-05	0.71545	3.6368
49822480	chr22:49822480:G:A	2.36248e-19	-4.97395e-10	-1.34688	6.91428e-08	-4.97395e-10	-1.33463
49822578	chr22:49822578:C:T	2.16711e-19	-4.97395e-10	-1.43319	6.27682e-08	-4.97395e-10	-1.43136
49822583	chr22:49822583:G:A	6.11441e-19	1.05669	-1.45263	1.85091e-07	1.10199	-1.45195
49822656	chr22:49822656:G:C	2.12446e-19	-4.97395e-10	-1.45307	6.13943e-08	-4.97395e-10	-1.45349
49823091	chr22:49823091:G:A	6.146e-20	-2.04904	-0.644336	2.25394e-08	-1.72792	-0.727623
49823106	chr22:49823106:G:A	2.27973e-20	-2.29864	-1.38648	7.59657e-09	-2.12766	-1.41545
49823739	chr22:49823739:G:A	1.84301e-18	1.2632	-0.555804	3.4627e-07	0.755508	-0.479094
49823985	chr22:49823985:C:T	2.35993e-19	-4.97395e-10	-1.34796	6.90635e-08	-4.97395e-10	-1.33578
49824001	chr22:49824001:C:G	2.31709e-19	-4.97395e-10	-1.36628	6.71875e-08	-4.97395e-10	-1.36332
49824491	chr22:49824491:C:T	6.38754e-20	-1.98602	-0.668806	2.43155e-08	-1.62892	-0.750771
49824528	chr22:49824528:A:C	5.33652e-19	-4.97395e-10	-0.532017	1.4794e-07	-4.97395e-10	-0.573999
49824651	chr22:49824651:G:C	2.0011e-16	1.40438	3.99048	3.62897e-05	0.796213	4.13227
49824768	chr22:49824768:G:A	5.18812e-19	-4.97395e-10	-0.560219	1.46304e-07	-4.97395e-10	-0.585116
49824811	chr22:49824811:C:G	1.36681e-19	-1.89411	-4.33526e-10	5.80292e-08	-1.50986	-4.33526e-10
49824940	chr22:49824940:T:C	2.41711e-19	-4.97395e-10	-1.32402	7.0827e-08	-4.97395e-10	-1.31056
49824944	chr22:49824944:C:A	4.13749e-19	-4.97395e-10	-0.786501	1.16151e-07	-4.97395e-10	-0.815911
49824963	chr22:49824963:A:C	4.04035e-18	2.94353	-1.45121	2.80572e-06	3.78903	-1.42042
49825332	chr22:49825332:G:A	5.31462e-19	-4.97395e-10	-0.536128	1.4736e-07	-4.97395e-10	-0.577929
49825799	chr22:49825799:C:T	1.92018e-19	-1.55417	-4.33526e-10	1.72871e-07	-0.41826	-4.33526e-10
49826304	chr22:49826304:C:T	6.58647e-18	-0.146796	2.12781	1.4211e-06	-0.468814	2.15719
49826539	chr22:49826539:C:T	6.14266e-19	-4.97395e-10	-0.391332	1.67451e-07	-4.97395e-10	-0.450115
49826834	chr22:49826834:G:A	1.57152e-18	1.99877	-1.45073	4.81433e-07	2.05912	-1.45316
49826907	chr22:49826907:A:C	6.79904e-19	-4.97395e-10	-0.289809	1.90686e-07	-4.97395e-10	-0.320175
49827108	chr22:49827108:G:A	2.83732e-19	-4.97395e-10	-1.16373	8.23139e-08	-4.97395e-10	-1.16026
49827466	chr22:49827466:G:A	2.40126e-19	-4.97395e-10	-1.3306	7.04517e-08	-4.97395e-10	-1.31588
49828059	chr22:49828059:G:A	2.69138e-19	-4.97395e-10	-1.21654	7.59838e-08	-4.97395e-10	-1.24028
49828195	chr22:49828195:G:T	5.10599e-19	-4.97395e-10	-0.576175	1.38701e-07	-4.97395e-10	-0.638484
49828229	chr22:49828229:G:A	2.28938e-19	-4.97395e-10	-1.37831	6.57967e-08	-4.97395e-10	-1.38423
49828700	chr22:49828700:G:A	2.40263e-20	-2.20462	-1.42799	6.91491e-09	-2.20875	-1.42837
49829066	chr22:49829066:C:T	3.41824e-20	-2.29783	-0.982217	1.21986e-08	-2.16708	-0.9024
49829087	chr22:49829087:C:T	5.66132e-19	-4.97395e-10	-0.472933	1.5947e-07	-4.97395e-10	-0.498946
49829094	chr22:49829094:G:A	9.21132e-20	-2.28874	-4.33526e-10	2.80837e-08	-2.23561	-4.33526e-10
49829350	chr22:49829350:C:T	2.48604e-19	-4.97395e-10	-1.2959	7.1376e-08	-4.97395e-10	-1.30284
49829353	chr22:49829353:GACGA:G	9.1858e-19	1.45893	-1.44786	2.82987e-07	1.50514	-1.43054
49829472	chr22:49829472:C:T	8.31898e-20	-2.15311	-0.237529	2.91933e-08	-1.85339	-0.343476
49829510	chr22:49829510:A:G	4.04736e-19	-4.97395e-10	-0.808526	1.11401e-07	-4.97395e-10	-0.857668
49829766	chr22:49829766:C:G	7.50946e-19	0.645369	-0.835795	4.97453e-07	1.58601	-0.947319
49829804	chr22:49829804:T:G	1.3428e-18	1.68061	-1.28986	3.59645e-07	1.65593	-1.34162
49830086	chr22:49830086:T:G	2.59965e-19	-4.97395e-10	-1.25121	7.38816e-08	-4.97395e-10	-1.26834
49830344	chr22:49830344:C:T	2.6282e-19	-4.97395e-10	-1.24029	7.4313e-08	-4.97395e-10	-1.26252
49830603	chr22:49830603:G:A	7.18857e-19	0.606536	-0.840633	4.70473e-07	1.53474	-0.951812
49830613	chr22:49830613:A:C	2.34649e-19	-4.97395e-10	-1.35367	6.87032e-08	-4.97395e-10	-1.34101
49830924	chr22:49830924:T:C	2.94267e-20	-2.21379	-1.21607	8.26046e-09	-2.29776	-1.16157
49831502	chr22:49831502:T:C	2.10382e-18	0.433449	0.406301	1.28621e-06	1.4395	0.149153
49831511	chr22:49831511:G:A	1.37687e-18	-4.97395e-10	0.415805	3.73415e-07	-4.97395e-10	0.351887
49831568	chr22:49831568:C:T	3.02613e-20	-2.20754	-1.19435	8.45448e-09	-2.29839	-1.13771
49831785	chr22:49831785:T:C	7.17597e-19	0.655355	-0.891207	4.76745e-07	1.59372	-0.997539
49832113	chr22:49832113:C:T	3.30895e-19	-1.00996	-4.33526e-10	1.04946e-07	-0.917356	-4.33526e-10
49832348	chr22:49832348:A:G	1.13748e-18	-4.97395e-10	0.224809	3.44325e-07	-4.97395e-10	0.270781
49832917	chr22:49832917:A:C	2.44885e-19	-4.97395e-10	-1.31097	6.91334e-08	-4.97395e-10	-1.33477
49832955	chr22:49832955:G:A	3.05424e-20	-2.18352	-1.20913	1.07099e-08	-1.95199	-1.24765
49832968	chr22:49832968:C:A	3.80727e-19	-4.97395e-10	-0.869677	1.11939e-07	-4.97395e-10	-0.852848
49833025	chr22:49833025:T:C	2.7507e-18	2.55183	-1.44398	1.89401e-06	3.37629	-1.40064
49833515	chr22:49833515:G:A	2.12336e-19	-4.97395e-10	-1.45359	6.13866e-08	-4.97395e-10	-1.45361
49833517	chr22:49833517:G:A	8.1362e-19	1.34165	-1.45192	2.48784e-07	1.3857	-1.43992
49833857	chr22:49833857:G:A	3.10375e-20	-2.04543	-1.33113	1.17102e-08	-1.7504	-1.35995
49833957	chr22:49833957:T:C	2.4481e-19	-4.97395e-10	-1.31128	7.22337e-08	-4.97395e-10	-1.2909
49834134	chr22:49834134:C:A	2.45491e-19	-4.97395e-10	-1.3085	7.0456e-08	-4.97395e-10	-1.31582
49834173	chr22:49834173:T:C	2.51492e-19	-4.97395e-10	-1.28435	7.16643e-08	-4.97395e-10	-1.29881
49834396	chr22:49834396:C:T	2.19633e-17	-0.4481	3.63347	5.76375e-06	-0.676427	3.76497
49834439	chr22:49834439:T:C	4.75827e-18	1.04701	0.608867	1.64127e-06	1.21204	0.620375
49834546	chr22:49834546:G:A	1.01911e-19	-2.18766	-4.33526e-10	3.21012e-08	-2.10191	-4.33526e-10
49834640	chr22:49834640:T:A	2.12525e-19	-4.97395e-10	-1.4527	6.14228e-08	-4.97395e-10	-1.45302
49835056	chr22:49835056:C:T	3.36728e-20	-1.96678	-1.32829	1.30983e-08	-1.6403	-1.35802
49835151	chr22:49835151:C:G	2.25865e-19	-4.97395e-10	-1.39182	6.49132e-08	-4.97395e-10	-1.39775
49835668	chr22:49835668:TCAAAAAATAAATAAATAAATAAGAATAAATAATAGGCCGGGTGTAGTGG:T	5.33805e-18	3.20854	-1.43769	3.67954e-06	4.09336	-1.45362
49835946	chr22:49835946:T:C	2.16603e-19	-4.97395e-10	-1.43369	6.24141e-08	-4.97395e-10	-1.43701
49836057	chr22:49836057:A:G	2.95422e-19	-4.97395e-10	-1.12336	8.73258e-08	-4.97395e-10	-1.10116
49836157	chr22:49836157:TAC:T	1.75438e-18	1.20063	-0.542519	5.95642e-07	1.3365	-0.517661
49836544	chr22:49836544:G:A	3.69187e-19	-4.97395e-10	-0.900457	1.02901e-07	-4.97395e-10	-0.937038
49836549	chr22:49836549:T:G	2.1259e-19	-4.97395e-10	-1.45239	6.14993e-08	-4.97395e-10	-1.45178
49836774	chr22:49836774:C:T	8.62922e-19	1.40213	-1.45357	2.62524e-07	1.44844	-1.4489
49837050	chr22:49837050:T:G	4.45996e-20	-2.10011	-0.913925	1.66772e-08	-1.77241	-0.984355
49837101	chr22:49837101:C:T	3.48934e-20	-1.93414	-1.32532	1.37153e-08	-1.59685	-1.35544
49837155	chr22:49837155:T:C	2.12595e-19	-4.97395e-10	-1.45237	6.15008e-08	-4.97395e-10	-1.45175
49837358	chr22:49837358:C:T	6.96665e-19	-4.97395e-10	-0.265456	1.9133e-07	-4.97395e-10	-0.316802
49837419	chr22:49837419:T:C	2.93977e-18	2.62322	-1.44889	2.03157e-06	3.45914	-1.41338
49837606	chr22:49837606:C:T	6.02e-19	-4.97395e-10	-0.411503	1.69502e-07	-4.97395e-10	-0.437941
49837841	chr22:49837841:C:T	2.15432e-19	-4.97395e-10	-1.43912	6.27323e-08	-4.97395e-10	-1.43193
49838208	chr22:49838208:G:A	5.21578e-20	-2.23953	-0.617953	1.27821e-08	-2.29009	-0.732667
49838284	chr22:49838284:T:G	6.63846e-19	1.1399	-1.45361	1.99704e-07	1.17438	-1.44834
49838546	chr22:49838546:C:A	3.26053e-18	2.59165	-1.31377	1.91519e-06	3.31614	-1.32938
49838739	chr22:49838739:T:TG	5.40154e-19	-4.97395e-10	-0.519907	1.53987e-07	-4.97395e-10	-0.533934
49838815	chr22:49838815:C:A	2.14726e-19	-4.97395e-10	-1.4424	6.19102e-08	-4.97395e-10	-1.44512
49838879	chr22:49838879:G:A	2.95664e-20	-2.28123	-1.14389	9.91686e-09	-2.07178	-1.20479
49839314	chr22:49839314:C:T	3.87794e-19	-4.97395e-10	-0.851285	1.08431e-07	-4.97395e-10	-0.884688
49839472	chr22:49839472:G:A	2.14721e-19	-4.97395e-10	-1.44242	6.20179e-08	-4.97395e-10	-1.44338
49839991	chr22:49839991:A:G	5.80734e-18	3.29751	-1.44239	4.15289e-06	4.21381	-1.45306
49840185	chr22:49840185:C:T	2.15095e-19	-4.97395e-10	-1.44068	6.21215e-08	-4.97395e-10	-1.44171
49840458	chr22:49840458:G:A	1.30126e-18	-4.97395e-10	0.359327	3.53435e-07	-4.97395e-10	0.296894
49840725	chr22:49840725:A:G	4.83318e-18	-0.24179	1.91329	1.2867e-06	-0.435705	2.02474
49840771	chr22:49840771:C:T	2.17626e-19	-4.97395e-10	-1.42898	6.28322e-08	-4.97395e-10	-1.43034
49840789	chr22:49840789:T:C	2.53595e-19	-4.97395e-10	-1.27602	7.14736e-08	-4.97395e-10	-1.30148
49841415	chr22:49841415:C:T	2.4695e-19	-4.97395e-10	-1.30258	7.12076e-08	-4.97395e-10	-1.30521
49841544	chr22:49841544:A:G	1.79045e-19	-0.388961	-1.23516	7.60952e-08	-0.0229273	-1.21589
49841713	chr22:49841713:C:A	2.1543e-19	-4.97395e-10	-1.43912	6.2219e-08	-4.97395e-10	-1.44014
49841971	chr22:49841971:T:C	1.024e-18	-4.97395e-10	0.11971	2.79485e-07	-4.97395e-10	0.0621449
49842372	chr22:49842372:A:G	1.45416e-18	-4.97395e-10	0.470425	4.28104e-07	-4.97395e-10	0.488562
49842810	chr22:49842810:C:G	7.81121e-19	1.30253	-1.45356	2.37541e-07	1.34622	-1.44669
49842823	chr22:49842823:T:A	2.39073e-19	-4.97395e-10	-1.33499	6.84763e-08	-4.97395e-10	-1.34432
49842962	chr22:49842962:T:C	4.98516e-18	3.15256	-1.45009	3.59095e-06	4.06407	-1.4487
49843008	chr22:49843008:G:A	2.12459e-19	-4.97395e-10	-1.45301	6.14207e-08	-4.97395e-10	-1.45306
49843117	chr22:49843117:C:T	9.16254e-19	-4.97395e-10	0.00853385	2.50579e-07	-4.97395e-10	-0.0470292
49843141	chr22:49843141:T:C	9.47193e-17	6.09355	-1.44664	0.000283386	8.42038	-1.43662
49843179	chr22:49843179:G:A	8.84979e-19	-4.97395e-10	-0.0261959	2.42204e-07	-4.97395e-10	-0.0810232
49843185	chr22:49843185:T:C	2.18582e-19	-4.97395e-10	-1.4246	6.31065e-08	-4.97395e-10	-1.42598
49843350	chr22:49843350:C:T	2.16703e-19	-4.97395e-10	-1.43323	6.25686e-08	-4.97395e-10	-1.43454
49843618	chr22:49843618:C:T	3.51781e-19	-0.948751	-4.33526e-10	6.80034e-08	-1.35125	-4.33526e-10
49843648	chr22:49843648:A:T	8.02591e-19	1.32965	-1.45356	2.46824e-07	1.38454	-1.44667
49843864	chr22:49843864:A:G	7.60555e-19	1.27588	-1.45359	2.32717e-07	1.32605	-1.44703
49843947	chr22:49843947:A:G	8.02904e-19	1.32771	-1.45123	2.45938e-07	1.38738	-1.4531
49843958	chr22:49843958:G:A	2.87625e-18	2.53098	-1.3785	6.93631e-07	2.325	-1.35387
49845013	chr22:49845013:G:A	2.72533e-19	-4.97395e-10	-1.204	7.86894e-08	-4.97395e-10	-1.2053
49845072	chr22:49845072:G:A	2.63978e-19	-2.23835	1.00246	9.17283e-08	-2.17983	1.12786
49845106	chr22:49845106:T:C	3.13227e-19	-4.97395e-10	-1.06483	8.71839e-08	-4.97395e-10	-1.10278
49845260	chr22:49845260:G:A	2.29856e-20	-2.25335	-1.42354	7.9233e-09	-2.06245	-1.43854
49845506	chr22:49845506:G:A	1.4454e-18	1.73789	-1.2735	3.87269e-07	1.71645	-1.32813
49845519	chr22:49845519:G:A	2.81921e-20	-2.0446	-1.42812	7.97571e-09	-2.06609	-1.42831
49845664	chr22:49845664:A:G	2.70942e-18	-4.97395e-10	1.09273	8.91675e-07	-4.97395e-10	1.2223
49845665	chr22:49845665:T:C	2.18867e-18	-4.97395e-10	0.879291	7.15604e-07	-4.97395e-10	1.00232
49845736	chr22:49845736:C:T	2.86316e-19	-2.21059	1.05593	1.00923e-07	-2.14176	1.18532
49846194	chr22:49846194:C:T	2.14771e-19	-4.97395e-10	-1.44219	6.19181e-08	-4.97395e-10	-1.44499
49846362	chr22:49846362:T:C	3.26591e-19	-1.02305	-4.33526e-10	5.36345e-07	0.713974	-4.33526e-10
49846828	chr22:49846828:A:C	2.92923e-19	-4.97395e-10	-1.13185	8.54941e-08	-4.97395e-10	-1.12236
49846939	chr22:49846939:C:A	5.09767e-20	-1.98874	-0.891653	2.29739e-08	-1.6527	-0.783749
49846990	chr22:49846990:C:T	2.59227e-18	-4.97395e-10	1.04853	8.40628e-07	-4.97395e-10	1.16334
49846991	chr22:49846991:T:A	2.39584e-19	-4.97395e-10	-1.33285	6.92111e-08	-4.97395e-10	-1.33364
49846992	chr22:49846992:G:A	2.41429e-19	-4.97395e-10	-1.32518	6.97586e-08	-4.97395e-10	-1.32576
49847063	chr22:49847063:C:T	2.15802e-19	-4.97395e-10	-1.4374	6.23164e-08	-4.97395e-10	-1.43858
49847064	chr22:49847064:G:A	2.5359e-17	4.47053	-1.1414	2.00191e-05	5.35097	-1.01733
49847280	chr22:49847280:GCCAGGTGCCTGTACTC:G	2.57158e-19	-2.08905	0.826977	9.21116e-08	-1.99586	0.948061
49847376	chr22:49847376:C:T	2.47618e-18	2.37735	-1.37464	5.88381e-07	2.15608	-1.34951
49847562	chr22:49847562:G:A	2.25159e-17	4.50683	-1.29661	1.70243e-05	5.37972	-1.20813
49847618	chr22:49847618:A:G	2.13551e-19	-4.97395e-10	-1.44788	6.16198e-08	-4.97395e-10	-1.44982
49847769	chr22:49847769:G:A	1.49367e-19	-0.998911	-0.806442	4.76695e-08	-0.799467	-0.907045
49847823	chr22:49847823:G:T	3.39417e-19	-4.97395e-10	-0.984531	9.48033e-08	-4.97395e-10	-1.019
49848202	chr22:49848202:G:T	4.71408e-19	-4.97395e-10	-0.656036	1.30325e-07	-4.97395e-10	-0.700771
49848211	chr22:49848211:T:TC	5.15468e-18	2.86637	-1.13048	8.96546e-07	2.35251	-1.12477
49848544	chr22:49848544:G:A	2.46716e-18	2.39449	-1.39542	5.85005e-07	2.17434	-1.37352
49848905	chr22:49848905:G:T	5.57961e-18	2.08639	-0.271273	1.90212e-06	2.10974	-0.129824
49849038	chr22:49849038:G:A	2.20692e-18	2.23407	-1.34647	5.24227e-07	2.00867	-1.31755
49849126	chr22:49849126:C:T	2.15673e-19	-4.97395e-10	-1.438	6.22869e-08	-4.97395e-10	-1.43905
49849285	chr22:49849285:C:T	6.16487e-19	1.06578	-1.4535	1.94179e-07	1.14712	-1.44914
49849678	chr22:49849678:TC:T	3.7503e-18	2.86453	-1.4467	2.66563e-06	3.76889	-1.4515
49849783	chr22:49849783:C:G	9.13583e-20	-2.29697	-4.33526e-10	2.6419e-08	-2.29672	-4.33526e-10
49849846	chr22:49849846:TGCCCCG:T	3.79805e-20	-2.28457	-0.890113	1.1993e-08	-2.10631	-0.980164
49850071	chr22:49850071:C:G	2.12752e-18	2.27618	-1.42523	5.13891e-07	2.08064	-1.40943
49850099	chr22:49850099:C:T	5.65098e-19	0.978203	-1.45296	1.80455e-07	1.06808	-1.44341
49850543	chr22:49850543:G:A	9.89207e-19	1.38822	-1.30307	2.73473e-07	1.39282	-1.35242
49850581	chr22:49850581:G:A	3.64601e-20	-2.2957	-0.919844	1.109e-08	-2.15755	-1.00721
49850650	chr22:49850650:C:T	2.26357e-19	-4.97395e-10	-1.38965	6.61532e-08	-4.97395e-10	-1.37883
49850792	chr22:49850792:G:A	3.52502e-19	-4.97395e-10	-0.946705	9.77346e-08	-4.97395e-10	-0.988549
49850831	chr22:49850831:T:C	2.42685e-19	-4.97395e-10	-1.32	6.96476e-08	-4.97395e-10	-1.32736
49850885	chr22:49850885:G:A	3.64119e-18	2.82743	-1.43913	2.59845e-06	3.7454	-1.45353
49851047	chr22:49851047:C:T	3.48704e-18	2.78444	-1.43939	2.45709e-06	3.68944	-1.45351
49851183	chr22:49851183:T:G	2.27512e-19	-4.97395e-10	-1.38456	6.54886e-08	-4.97395e-10	-1.38893
49851273	chr22:49851273:C:T	3.41406e-19	-4.97395e-10	-0.978688	9.47652e-08	-4.97395e-10	-1.0194
49851287	chr22:49851287:A:G	3.3122e-19	-4.97395e-10	-1.00898	9.20617e-08	-4.97395e-10	-1.04835
49851401	chr22:49851401:T:C	2.1268e-19	-4.97395e-10	-1.45197	6.13916e-08	-4.97395e-10	-1.45353
49851548	chr22:49851548:G:T	3.70675e-18	2.84165	-1.4355	2.64697e-06	3.76396	-1.45359
49851658	chr22:49851658:C:A	3.31343e-19	-4.97395e-10	-1.0086	9.20954e-08	-4.97395e-10	-1.04798
49851684	chr22:49851684:C:T	2.14952e-19	-4.97395e-10	-1.44134	6.25719e-08	-4.97395e-10	-1.43449
49851696	chr22:49851696:C:G	3.24264e-19	-4.97395e-10	-1.0302	9.02154e-08	-4.97395e-10	-1.0686
49851715	chr22:49851715:C:T	2.29915e-19	-4.97395e-10	-1.37405	6.594e-08	-4.97395e-10	-1.38206
49851989	chr22:49851989:G:A	4.02431e-19	-0.814237	-4.33526e-10	7.69387e-08	-1.22779	-4.33526e-10
49852067	chr22:49852067:G:A	5.95574e-19	-2.1591	1.73687	2.18066e-07	-2.06829	1.88228
49852120	chr22:49852120:A:G	3.41037e-19	-4.97395e-10	-0.97977	9.4651e-08	-4.97395e-10	-1.02061
49852219	chr22:49852219:T:C	3.38572e-19	-4.97395e-10	-0.987023	9.39936e-08	-4.97395e-10	-1.02758
49852325	chr22:49852325:ACT:A	3.13546e-19	-4.97395e-10	-1.06382	8.72952e-08	-4.97395e-10	-1.10151
49852529	chr22:49852529:G:A	2.8556e-19	-4.97395e-10	-1.15731	8.04462e-08	-4.97395e-10	-1.18322
49852953	chr22:49852953:G:A	6.68513e-20	-2.28798	-0.32131	1.99478e-08	-2.13025	-0.44743
49853727	chr22:49853727:C:A	6.12812e-20	-2.26462	-0.431663	1.92414e-08	-2.06936	-0.544377
49854235	chr22:49854235:G:C	3.66113e-19	-4.97395e-10	-0.908818	1.01336e-07	-4.97395e-10	-0.952366
49854494	chr22:49854494:C:T	3.38365e-19	-4.97395e-10	-0.987635	9.71707e-08	-4.97395e-10	-0.994335
49854741	chr22:49854741:G:A	1.09835e-18	1.62336	-1.43356	3.34678e-07	1.69282	-1.45045
49854809	chr22:49854809:G:A	2.13777e-19	-4.97395e-10	-1.44683	6.17847e-08	-4.97395e-10	-1.44715
49854813	chr22:49854813:G:A	2.13658e-19	-4.97395e-10	-1.44738	6.17512e-08	-4.97395e-10	-1.44769
49855140	chr22:49855140:C:T	9.34523e-19	-4.97395e-10	0.0282763	2.4533e-07	-4.97395e-10	-0.0682007
49855483	chr22:49855483:T:C	1.00152e-19	-0.876121	-1.32895	5.57164e-08	-0.170459	-1.38007
49855811	chr22:49855811:TAG:T	7.6257e-18	3.17872	-1.05121	1.26031e-06	2.62177	-1.05346
49856029	chr22:49856029:A:G	1.18211e-19	-0.771854	-1.26743	6.47329e-08	-0.0713629	-1.32917
49856335	chr22:49856335:A:G	3.54146e-18	2.63502	-1.27449	8.41911e-07	2.40242	-1.23755
49856539	chr22:49856539:C:T	2.91885e-20	-2.02552	-1.41246	8.26188e-09	-2.04948	-1.40968
49857179	chr22:49857179:G:A	1.11348e-19	-0.774923	-1.32418	6.34206e-08	-0.0444231	-1.37659
49857786	chr22:49857786:T:G	2.2842e-19	-4.97395e-10	-1.38057	6.6304e-08	-4.97395e-10	-1.37655
49857828	chr22:49857828:C:G	1.02899e-19	-0.858141	-1.31987	5.73216e-08	-0.149059	-1.37307
49857844	chr22:49857844:C:T	3.55395e-18	2.45504	-1.09098	6.22997e-07	1.95672	-1.09298
49858056	chr22:49858056:C:T	1.03806e-19	-0.859446	-1.30979	5.77259e-08	-0.149891	-1.36521
49858428	chr22:49858428:C:T	3.03722e-20	-1.98577	-1.41246	8.57473e-09	-2.01231	-1.40968
49858479	chr22:49858479:G:A	3.83802e-18	2.8894	-1.44845	2.78792e-06	3.8127	-1.45045
49859135	chr22:49859135:T:C	1.06321e-19	-0.83644	-1.30886	5.84763e-08	-0.138288	-1.3639
49859453	chr22:49859453:A:G	1.06829e-19	-0.810855	-1.32967	5.97662e-08	-0.100121	-1.38024
49859489	chr22:49859489:T:C	7.34374e-19	1.14339	-1.35613	2.31237e-07	1.25981	-1.38717
49859542	chr22:49859542:C:G	7.87964e-19	1.31013	-1.45244	2.55363e-07	1.41222	-1.44034
49859572	chr22:49859572:G:C	1.01866e-19	-0.875525	-1.31258	5.63319e-08	-0.172604	-1.36694
49859640	chr22:49859640:G:C	9.2868e-20	-2.28058	-4.33526e-10	2.66963e-08	-2.28628	-4.33526e-10
49859828	chr22:49859828:C:T	4.51513e-19	-4.97395e-10	-0.699156	1.24954e-07	-4.97395e-10	-0.74286
49860621	chr22:49860621:GAC:G	3.12027e-19	-2.1826	1.11393	1.13172e-07	-2.08956	1.24766
49861084	chr22:49861084:G:A	7.20911e-19	-4.97395e-10	-0.231245	2.24937e-07	-4.97395e-10	-0.154983
49861244	chr22:49861244:T:C	8.39159e-20	-1.01341	-1.36853	4.53008e-08	-0.348418	-1.40906
49861838	chr22:49861838:C:T	8.65819e-19	1.05016	-1.09824	1.39439e-07	0.501024	-1.1342
49861864	chr22:49861864:G:A	2.29848e-19	-4.97395e-10	-1.37434	6.67839e-08	-4.97395e-10	-1.36934
49862189	chr22:49862189:C:T	2.78672e-19	-4.97395e-10	-1.18172	7.8047e-08	-4.97395e-10	-1.21349
49862224	chr22:49862224:G:C	8.45055e-19	1.37899	-1.45134	2.7467e-07	1.48192	-1.43716
49862661	chr22:49862661:C:T	1.862e-19	-1.58494	-4.33526e-10	8.78089e-08	-1.09564	-4.33526e-10
49862781	chr22:49862781:A:G	6.09652e-19	-0.398871	-4.33526e-10	1.10013e-07	-0.870208	-4.33526e-10
49863038	chr22:49863038:C:T	1.10736e-19	-0.790396	-1.31421	6.24974e-08	-0.066756	-1.36892
49863090	chr22:49863090:C:T	7.3506e-18	3.54403	-1.45326	5.57202e-06	4.49657	-1.44186
49863237	chr22:49863237:G:C	9.99759e-20	-0.904276	-1.30255	5.48703e-08	-0.206094	-1.35974
49863238	chr22:49863238:T:A	1.02314e-19	-0.874318	-1.30939	5.66318e-08	-0.169127	-1.36511
49863366	chr22:49863366:C:T	2.14743e-19	-4.97395e-10	-1.44232	6.20177e-08	-4.97395e-10	-1.44338
49863590	chr22:49863590:G:A	4.52526e-19	-4.97395e-10	-0.696914	1.27008e-07	-4.97395e-10	-0.726551
49863593	chr22:49863593:C:G	4.93837e-19	-2.16131	1.55175	1.81671e-07	-2.06621	1.6976
49864056	chr22:49864056:T:A	2.17847e-19	-4.97395e-10	-1.42797	6.28894e-08	-4.97395e-10	-1.42943
49864629	chr22:49864629:C:T	8.14537e-19	-0.10914	-4.33526e-10	1.85e-07	-0.350451	-4.33526e-10
49865042	chr22:49865042:C:T	2.15355e-19	-0.00975003	-1.42972	8.283e-08	0.231428	-1.38544
49865061	chr22:49865061:C:T	2.00578e-18	2.12805	-1.33602	4.20904e-07	1.79018	-1.31858
49865097	chr22:49865097:G:C	2.36388e-19	-4.97395e-10	-1.34629	6.79753e-08	-4.97395e-10	-1.35166
49865103	chr22:49865103:G:A	2.38916e-18	2.4189	-1.45196	1.69083e-06	3.30701	-1.44484
49865150	chr22:49865150:A:G	5.4815e-19	0.941597	-1.44681	1.76638e-07	1.02991	-1.42661
49865219	chr22:49865219:C:T	4.05342e-17	5.23436	-1.43622	9.37384e-05	7.26363	-1.38617
49865220	chr22:49865220:G:A	1.99791e-18	1.92057	-1.13248	5.11098e-07	1.74842	-1.08266
49865419	chr22:49865419:C:T	2.12967e-19	-4.97395e-10	-1.45062	6.15702e-08	-4.97395e-10	-1.45063
49865425	chr22:49865425:G:A	2.22225e-20	-2.25756	-1.45309	6.16656e-09	-2.29896	-1.4527
49865602	chr22:49865602:G:A	9.13267e-20	-2.29732	-4.33526e-10	2.64035e-08	-2.29731	-4.33526e-10
49865897	chr22:49865897:G:GC	2.46948e-19	-4.97395e-10	-1.30258	7.32553e-08	-4.97395e-10	-1.27685
49866038	chr22:49866038:A:G	1.04497e-19	-2.1626	-4.33526e-10	2.89476e-08	-2.20532	-4.33526e-10
49866048	chr22:49866048:A:G	7.32607e-18	3.53887	-1.45144	5.51901e-06	4.49224	-1.44709
49866336	chr22:49866336:G:A	7.79993e-18	3.59937	-1.44926	6.21276e-06	4.57775	-1.41419
49866521	chr22:49866521:G:A	5.88215e-18	3.32081	-1.45289	4.4262e-06	4.26777	-1.44328
49866638	chr22:49866638:T:C	2.18855e-19	-4.97395e-10	-1.42335	6.31729e-08	-4.97395e-10	-1.42493
49866824	chr22:49866824:A:G	1.32804e-19	-0.569353	-1.35354	5.07007e-08	-0.333987	-1.31088
49867403	chr22:49867403:A:G	8.32614e-18	3.56992	-1.35453	6.24592e-06	4.59792	-1.42904
49867412	chr22:49867412:G:C	9.46821e-18	3.69817	-1.35424	7.21058e-06	4.74139	-1.42889
49867475	chr22:49867475:G:T	4.94369e-18	3.14618	-1.45207	3.64126e-06	4.07515	-1.44587
49867673	chr22:49867673:G:A	1.56951e-19	-1.75582	-4.33526e-10	5.35161e-08	-1.59082	-4.33526e-10
49867724	chr22:49867724:ACCATCTAGG:A	9.45464e-19	-4.97395e-10	0.0399159	2.58928e-07	-4.97395e-10	-0.0142556
49867943	chr22:49867943:T:G	7.8404e-19	-2.19626	2.04896	2.88178e-07	-2.11275	2.20552
49868074	chr22:49868074:T:C	2.18948e-19	-4.97395e-10	-1.42293	6.3199e-08	-4.97395e-10	-1.42452
49868169	chr22:49868169:TC:T	1.69495e-18	-4.97395e-10	0.623645	4.99773e-07	-4.97395e-10	0.64335
49868265	chr22:49868265:T:C	2.20826e-19	-4.97395e-10	-1.41438	6.37286e-08	-4.97395e-10	-1.41617
49868523	chr22:49868523:G:A	3.5518e-19	-4.97395e-10	-0.939137	1.01308e-07	-4.97395e-10	-0.952643
49868550	chr22:49868550:G:T	2.2053e-19	-4.97395e-10	-1.41573	6.36449e-08	-4.97395e-10	-1.41749
49868783	chr22:49868783:G:A	9.29407e-19	1.47439	-1.4516	2.98598e-07	1.56612	-1.43783
49869347	chr22:49869347:C:T	4.53736e-20	-1.79052	-1.20631	1.92486e-08	-1.36039	-1.25297
49869822	chr22:49869822:CT:C	2.29247e-19	-4.97395e-10	-1.37696	6.53901e-08	-4.97395e-10	-1.39043
49870371	chr22:49870371:C:T	2.99697e-18	2.38468	-1.19108	7.52999e-07	2.19881	-1.14555
49870394	chr22:49870394:G:A	5.7713e-18	3.30116	-1.45227	4.30184e-06	4.24116	-1.44517
49870753	chr22:49870753:T:C	3.42826e-19	-4.97395e-10	-0.974536	1.00487e-07	-4.97395e-10	-0.960778
49871004	chr22:49871004:A:G	7.578e-19	1.27123	-1.45258	2.46952e-07	1.37928	-1.44089
49871609	chr22:49871609:C:A	2.34076e-19	-4.97395e-10	-1.35611	6.70826e-08	-4.97395e-10	-1.36488
49872136	chr22:49872136:A:C	6.99932e-18	3.49417	-1.45236	5.33536e-06	4.45624	-1.44494
49872264	chr22:49872264:T:G	3.25247e-19	-4.97395e-10	-1.02717	9.10161e-08	-4.97395e-10	-1.05977
49872508	chr22:49872508:G:A	2.18578e-20	-2.29617	-1.43103	7.17465e-09	-2.14964	-1.45061
49872669	chr22:49872669:G:C	1.41453e-19	-0.506451	-1.35334	5.42542e-08	-0.266476	-1.31065
49872707	chr22:49872707:T:A	2.62804e-19	-4.97395e-10	-1.24035	7.57169e-08	-4.97395e-10	-1.2438
49872716	chr22:49872716:T:C	4.2232e-20	-1.81834	-1.25024	1.81432e-08	-1.38002	-1.29248
49872844	chr22:49872844:C:T	1.51909e-18	0.514106	-4.33526e-10	3.00177e-07	0.133569	-4.33526e-10
49872982	chr22:49872982:T:C	1.05374e-19	-0.900396	-1.25385	5.63371e-08	-0.221379	-1.31807
49873858	chr22:49873858:A:AG	6.6935e-18	3.44838	-1.45125	5.06877e-06	4.40728	-1.44724
49873860	chr22:49873860:C:G	6.47728e-18	3.41486	-1.45057	4.88359e-06	4.37107	-1.44824
49874098	chr22:49874098:G:C	5.99509e-20	-1.50705	-1.21119	2.80171e-08	-0.981116	-1.25687
49874174	chr22:49874174:T:C	6.89658e-18	3.47874	-1.45172	5.23407e-06	4.43853	-1.44639
49874242	chr22:49874242:G:A	6.54674e-19	-4.97395e-10	-0.327622	1.82306e-07	-4.97395e-10	-0.36512
49875444	chr22:49875444:G:A	1.16306e-19	-0.862111	-1.19342	6.20216e-08	-0.174651	-1.26867
49875555	chr22:49875555:G:A	6.20056e-20	-1.5215	-1.16303	2.89454e-08	-0.991662	-1.21373
49875570	chr22:49875570:A:G	7.32524e-18	3.54054	-1.45322	5.58683e-06	4.49917	-1.44181
49875892	chr22:49875892:A:G	1.42567e-18	1.7409	-1.29027	3.94063e-07	1.75172	-1.34601
49875998	chr22:49875998:A:G	3.08697e-18	2.4043	-1.18112	7.77394e-07	2.22057	-1.13542
49876074	chr22:49876074:T:G	3.04149e-19	-4.97395e-10	-1.09424	8.73086e-08	-4.97395e-10	-1.10136
49876516	chr22:49876516:A:G	4.34217e-19	-0.0816772	-0.656539	7.11265e-08	-0.674265	-0.632079
49876519	chr22:49876519:T:A	4.57399e-19	-0.0263449	-0.659859	7.44193e-08	-0.625656	-0.635433
49876661	chr22:49876661:T:C	6.28881e-18	3.38485	-1.45009	4.69596e-06	4.33249	-1.44884
49876688	chr22:49876688:G:A	7.03357e-20	-1.41071	-1.14777	3.35527e-08	-0.858407	-1.19928
49876816	chr22:49876816:T:C	3.00004e-18	2.35283	-1.15821	7.55754e-07	2.16769	-1.11078
49877136	chr22:49877136:G:A	6.39695e-18	3.40403	-1.45221	4.82255e-06	4.35557	-1.44532
49877377	chr22:49877377:C:T	6.90039e-20	-1.31704	-1.26056	3.52285e-08	-0.706778	-1.30217
49877513	chr22:49877513:A:T	2.12757e-18	1.96916	-1.11818	5.21324e-07	1.75358	-1.06801
49877528	chr22:49877528:G:A	6.51477e-18	3.42088	-1.45081	4.88341e-06	4.3707	-1.4479
49877766	chr22:49877766:T:C	6.81677e-19	1.16452	-1.45172	2.22464e-07	1.27216	-1.43819
49877780	chr22:49877780:A:G	1.15717e-17	3.99455	-1.45	9.36735e-06	5.02312	-1.44894
49877810	chr22:49877810:C:T	3.42555e-19	-4.97395e-10	-0.975329	9.76433e-08	-4.97395e-10	-0.989483
49877983	chr22:49877983:T:A	6.18429e-18	3.37007	-1.45206	4.63783e-06	4.31688	-1.44569
49878191	chr22:49878191:G:T	4.48535e-19	-2.15212	1.44635	1.65676e-07	-2.05203	1.59127
49878427	chr22:49878427:G:A	2.7831e-19	-4.97395e-10	-1.18303	7.92164e-08	-4.97395e-10	-1.19862
49878570	chr22:49878570:C:A	6.21846e-20	-1.49088	-1.19077	2.91593e-08	-0.959609	-1.23842
49878580	chr22:49878580:G:A	6.68446e-19	1.14425	-1.45105	2.17544e-07	1.24794	-1.43635
49878763	chr22:49878763:C:T	3.8544e-19	-4.97395e-10	-0.857374	1.07196e-07	-4.97395e-10	-0.896147
49878867	chr22:49878867:A:G	8.0118e-18	3.6008	-1.42389	6.31683e-06	4.54766	-1.36749
49878868	chr22:49878868:G:T	3.65915e-19	-4.97395e-10	-0.909358	1.04328e-07	-4.97395e-10	-0.923263
49879100	chr22:49879100:G:A	1.18031e-18	1.57189	-1.31011	2.3972e-07	1.20004	-1.29137
49879314	chr22:49879314:AC:A	2.13428e-18	2.02704	-1.17292	5.20451e-07	1.80975	-1.12586
49879380	chr22:49879380:T:G	3.09092e-19	0.366699	-1.44482	1.01432e-07	0.471873	-1.42328
49879425	chr22:49879425:C:T	4.3615e-19	-2.20739	1.47361	1.57886e-07	-2.12553	1.6166
49879499	chr22:49879499:A:G	2.12922e-19	-4.97395e-10	-1.45083	6.17842e-08	-4.97395e-10	-1.44716
49879533	chr22:49879533:T:A	2.62688e-18	2.23667	-1.17488	6.63265e-07	2.05479	-1.12842
49879973	chr22:49879973:G:T	7.00942e-20	-1.49895	-1.06297	3.25584e-08	-0.965559	-1.12221
49880028	chr22:49880028:A:T	3.17202e-19	-4.97395e-10	-1.05222	9.05641e-08	-4.97395e-10	-1.06475
49880142	chr22:49880142:T:C	3.66799e-20	-2.03415	-1.17538	7.55806e-09	-2.27833	-1.26986
49880164	chr22:49880164:C:T	3.62927e-19	-4.97395e-10	-0.917557	1.03459e-07	-4.97395e-10	-0.931628
49880268	chr22:49880268:G:A	1.59459e-18	1.72116	-1.15855	3.79671e-07	1.48238	-1.11388
49880444	chr22:49880444:G:A	4.48071e-19	-4.97395e-10	-0.706809	1.33078e-07	-4.97395e-10	-0.679872
49880645	chr22:49880645:A:G	2.7875e-18	2.23229	-1.11115	7.07583e-07	2.05047	-1.05942
49880911	chr22:49880911:T:C	2.65139e-18	-4.97395e-10	1.07108	7.27257e-07	-4.97395e-10	1.01848
49881071	chr22:49881071:C:T	4.24592e-19	-4.97395e-10	-0.760632	1.24902e-07	-4.97395e-10	-0.743271
49881103	chr22:49881103:C:T	1.55777e-17	4.06398	-1.22214	5.42838e-06	4.23436	-1.20577
49881409	chr22:49881409:A:G	1.33097e-19	-2.29381	0.373129	3.41881e-08	-2.22797	0.18904
49881532	chr22:49881532:G:A	7.39265e-19	1.24488	-1.45098	2.4014e-07	1.34658	-1.43616
49881677	chr22:49881677:T:C	1.2751e-19	-0.563511	-1.40006	4.80807e-08	-0.329996	-1.36793
49881764	chr22:49881764:T:C	4.86159e-20	-1.47806	-1.44975	2.52353e-08	-0.902091	-1.44047
49881922	chr22:49881922:G:A	2.12636e-19	-4.97395e-10	-1.45218	6.13905e-08	-4.97395e-10	-1.45355
49882527	chr22:49882527:A:G	1.25514e-19	-2.29593	0.316585	3.27603e-08	-2.21836	0.136777
49882820	chr22:49882820:C:T	7.58168e-19	-4.97395e-10	-0.180855	2.1098e-07	-4.97395e-10	-0.219042
49882858	chr22:49882858:G:A	1.97848e-18	-4.97395e-10	0.778323	5.38486e-07	-4.97395e-10	0.717957
49883180	chr22:49883180:A:G	7.80062e-18	3.60234	-1.45214	5.92684e-06	4.56195	-1.44551
49883261	chr22:49883261:G:A	7.94937e-18	3.62182	-1.45273	6.07091e-06	4.58432	-1.44386
49883839	chr22:49883839:G:A	4.72189e-19	-4.97395e-10	-0.654382	1.35622e-07	-4.97395e-10	-0.660935
49884187	chr22:49884187:T:C	8.48029e-19	1.38326	-1.45211	2.7507e-07	1.48559	-1.43937
49884235	chr22:49884235:A:G	7.77989e-19	1.29067	-1.44572	2.52928e-07	1.38726	-1.42496
49884790	chr22:49884790:A:G	5.90565e-19	0.964267	-1.39495	1.92739e-07	1.04464	-1.35411
49884940	chr22:49884940:C:T	2.13167e-19	-4.97395e-10	-1.44968	6.1694e-08	-4.97395e-10	-1.44862
49884994	chr22:49884994:C:T	7.78024e-18	3.60079	-1.45321	5.91365e-06	4.55614	-1.44192
49885162	chr22:49885162:T:C	6.45813e-19	-0.34125	-4.33526e-10	1.16122e-07	-0.81616	-4.33526e-10
49886092	chr22:49886092:C:T	4.57824e-19	-4.97395e-10	-0.685276	1.35892e-07	-4.97395e-10	-0.658947
49886134	chr22:49886134:C:T	1.26552e-18	-4.97395e-10	0.331476	4.02444e-07	-4.97395e-10	0.426751
49886293	chr22:49886293:C:T	4.58585e-19	-4.97395e-10	-0.683614	1.28771e-07	-4.97395e-10	-0.712766
49886488	chr22:49886488:T:C	7.80555e-18	3.60417	-1.45334	5.97059e-06	4.55638	-1.43258
49887085	chr22:49887085:C:T	2.13071e-19	-4.97395e-10	-1.45013	6.15642e-08	-4.97395e-10	-1.45072
49887111	chr22:49887111:T:C	4.46331e-19	-4.97395e-10	-0.710699	1.25514e-07	-4.97395e-10	-0.738386
49887208	chr22:49887208:C:T	2.13344e-19	-4.97395e-10	-1.44886	6.16366e-08	-4.97395e-10	-1.44955
49887361	chr22:49887361:G:A	3.58983e-19	-4.97395e-10	-0.928486	1.03433e-07	-4.97395e-10	-0.931876
49887539	chr22:49887539:A:G	5.92149e-20	-2.20827	-0.522321	1.97541e-08	-2.14085	-0.446594
49887696	chr22:49887696:G:A	6.84404e-20	-1.2012	-1.3846	3.56853e-08	-0.589205	-1.40686
49888231	chr22:49888231:T:C	2.2126e-19	-4.97395e-10	-1.41242	6.38315e-08	-4.97395e-10	-1.41456
49888269	chr22:49888269:A:G	7.48825e-18	3.5625	-1.45317	5.70676e-06	4.52071	-1.44211
49888556	chr22:49888556:C:A	6.91218e-18	3.48267	-1.45339	5.23336e-06	4.43277	-1.44077
49888611	chr22:49888611:A:G	7.46227e-19	-0.196731	-4.33526e-10	1.31062e-07	-0.695136	-4.33526e-10
49888955	chr22:49888955:A:G	7.90696e-18	3.61561	-1.45187	5.99451e-06	4.57389	-1.44609
49889148	chr22:49889148:GC:G	2.98791e-20	-2.03968	-1.37492	8.35902e-09	-2.0722	-1.37526
49889238	chr22:49889238:G:A	4.95474e-19	-4.97395e-10	-0.606246	1.37962e-07	-4.97395e-10	-0.643825
49889338	chr22:49889338:C:T	7.13821e-19	1.20985	-1.45098	2.32565e-07	1.31453	-1.43616
49889400	chr22:49889400:ACT:A	2.73134e-20	-2.10413	-1.40025	7.74386e-09	-2.12676	-1.39715
49889563	chr22:49889563:A:C	9.2528e-20	-2.28425	-4.33526e-10	2.65102e-08	-2.29328	-4.33526e-10
49889700	chr22:49889700:C:G	9.42251e-20	-2.26607	-4.33526e-10	2.77544e-08	-2.24741	-4.33526e-10
49890064	chr22:49890064:T:C	2.23091e-19	-4.97395e-10	-1.40418	6.41671e-08	-4.97395e-10	-1.40931
49890372	chr22:49890372:A:G	7.56932e-19	1.26883	-1.45131	2.46427e-07	1.3733	-1.43704
49890430	chr22:49890430:A:G	1.22258e-18	1.74242	-1.44547	3.9333e-07	1.828	-1.42415
49890657	chr22:49890657:A:G	3.39327e-17	3.97593	-0.355558	1.50277e-05	4.31409	-0.267241
49890697	chr22:49890697:A:G	3.45406e-17	4.06331	-0.425178	1.53293e-05	4.40425	-0.33753
49890705	chr22:49890705:C:G	6.52674e-19	-4.97395e-10	-0.330682	1.81123e-07	-4.97395e-10	-0.371628
49890792	chr22:49890792:A:G	6.32824e-18	3.39442	-1.45341	4.796e-06	4.34561	-1.44088
49890844	chr22:49890844:G:A	7.69442e-19	-0.166094	-4.33526e-10	3.1399e-07	0.178556	-4.33526e-10
49890872	chr22:49890872:T:A	9.28563e-20	-2.28071	-4.33526e-10	2.63603e-08	-2.29894	-4.33526e-10
49890947	chr22:49890947:G:A	5.38322e-19	-4.97395e-10	-0.523303	1.47282e-07	-4.97395e-10	-0.578458
49891326	chr22:49891326:C:T	2.81703e-18	2.37075	-1.23907	6.5619e-07	2.11649	-1.20084
49891891	chr22:49891891:C:T	3.56152e-19	-4.97395e-10	-0.936401	1.0455e-07	-4.97395e-10	-0.921138
49892044	chr22:49892044:T:C	7.14269e-18	3.5156	-1.45352	5.49522e-06	4.47523	-1.4344
49892112	chr22:49892112:T:C	2.14731e-19	-4.97395e-10	-1.44237	6.13989e-08	-4.97395e-10	-1.45341
49892524	chr22:49892524:T:C	7.52937e-18	3.56841	-1.4536	5.77837e-06	4.52705	-1.43598
49892625	chr22:49892625:T:C	7.08111e-19	1.19728	-1.44644	2.30086e-07	1.29389	-1.42625
49893021	chr22:49893021:C:G	7.32184e-20	-2.20164	-0.316672	2.45803e-08	-2.13433	-0.234526
49893075	chr22:49893075:C:T	2.12748e-19	-4.97395e-10	-1.45165	6.14803e-08	-4.97395e-10	-1.45209
49893179	chr22:49893179:G:A	7.18856e-18	3.5218	-1.45331	5.46527e-06	4.47666	-1.44129
49893682	chr22:49893682:G:A	2.18061e-19	-4.97395e-10	-1.42699	6.29489e-08	-4.97395e-10	-1.42848
49894228	chr22:49894228:T:C	3.98181e-19	-4.97395e-10	-0.824853	1.13369e-07	-4.97395e-10	-0.840154
49894428	chr22:49894428:T:C	3.48637e-19	-4.97395e-10	-0.957728	1.00086e-07	-4.97395e-10	-0.964773
49894477	chr22:49894477:C:T	5.64558e-19	-4.97395e-10	-0.475716	1.55132e-07	-4.97395e-10	-0.526528
49894942	chr22:49894942:A:G	1.81474e-18	2.01826	-1.32633	5.03636e-07	2.02588	-1.37483
49894963	chr22:49894963:G:A	5.06507e-20	-1.48808	-1.39873	2.62534e-08	-0.930431	-1.37258
49895076	chr22:49895076:G:C	1.61409e-18	-4.97395e-10	0.574769	4.13592e-07	-4.97395e-10	0.454076
49895135	chr22:49895135:TTCA:T	1.74242e-19	-0.240218	-1.4111	6.56405e-08	-0.004863	-1.38175
49895213	chr22:49895213:G:A	1.13965e-19	-0.622262	-1.45361	4.28465e-08	-0.360436	-1.45274
49895271	chr22:49895271:C:T	2.61533e-19	-4.97395e-10	-1.2452	7.50462e-08	-4.97395e-10	-1.2527
49895335	chr22:49895335:G:A	3.21159e-18	2.46573	-1.20297	7.50223e-07	2.21114	-1.16158
49895400	chr22:49895400:C:A	4.7554e-19	-4.97395e-10	-0.647308	1.32275e-07	-4.97395e-10	-0.685924
49895922	chr22:49895922:T:C	7.45374e-19	1.2541	-1.45197	2.42159e-07	1.35769	-1.4389
49896277	chr22:49896277:C:T	3.53821e-18	2.63733	-1.27771	7.117e-07	2.2548	-1.25795
49896375	chr22:49896375:T:C	6.67176e-19	1.14054	-1.44925	3.25987e-07	1.66706	-1.45101
49896793	chr22:49896793:G:A	5.92727e-19	0.938667	-1.36569	2.15211e-07	1.17046	-1.36965
49896903	chr22:49896903:A:G	2.176e-19	-4.97395e-10	-1.4291	6.28226e-08	-4.97395e-10	-1.43049
49896951	chr22:49896951:G:A	5.33139e-18	3.21934	-1.44973	4.19268e-06	4.21952	-1.44923
49897126	chr22:49897126:C:CTTAG	5.8034e-18	3.30011	-1.44567	4.54952e-06	4.30408	-1.45211
49897205	chr22:49897205:CCA:C	3.02659e-19	-4.97395e-10	-1.09915	8.68135e-08	-4.97395e-10	-1.10704
49897208	chr22:49897208:C:T	1.36115e-19	-0.499074	-1.39919	5.30971e-08	-0.232081	-1.3666
49897220	chr22:49897220:TCACCTA:T	1.47508e-18	1.90192	-1.41721	3.66714e-07	1.73287	-1.39909
49897249	chr22:49897249:T:C	2.30798e-18	-4.97395e-10	0.932368	5.85845e-07	-4.97395e-10	0.802251
49897296	chr22:49897296:G:A	2.13249e-19	-4.97395e-10	-1.4493	6.21772e-08	-4.97395e-10	-1.44082
49897440	chr22:49897440:G:A	2.35048e-19	-4.97395e-10	-1.35197	6.7459e-08	-4.97395e-10	-1.35928
49897474	chr22:49897474:C:T	4.12047e-19	-4.97395e-10	-0.790624	1.1683e-07	-4.97395e-10	-0.810083
49897526	chr22:49897526:C:T	2.19052e-19	-4.97395e-10	-1.42245	6.32281e-08	-4.97395e-10	-1.42406
49897787	chr22:49897787:C:G	4.54711e-20	-1.60083	-1.39385	2.29611e-08	-1.0701	-1.3669
49897955	chr22:49897955:G:A	1.85108e-18	1.87649	-1.16473	4.54455e-07	1.66851	-1.12021
49898102	chr22:49898102:T:C	5.38844e-18	3.23297	-1.45272	4.26756e-06	4.21703	-1.42904
49898221	chr22:49898221:A:G	5.3458e-18	3.21879	-1.44648	4.093e-06	4.19802	-1.45179
49898241	chr22:49898241:T:C	2.18701e-18	2.3219	-1.44337	1.44572e-06	3.15855	-1.453
49898264	chr22:49898264:TC:T	4.28854e-19	-4.97395e-10	-0.750643	1.21523e-07	-4.97395e-10	-0.770703
49898579	chr22:49898579:G:A	1.12863e-19	-2.08559	-4.33526e-10	3.63749e-08	-1.97693	-4.33526e-10
49898817	chr22:49898817:A:G	2.36213e-19	-4.97395e-10	-1.34703	6.93124e-08	-4.97395e-10	-1.33218
49898843	chr22:49898843:C:T	6.34435e-19	-4.97395e-10	-0.359025	1.89153e-07	-4.97395e-10	-0.328247
49898897	chr22:49898897:C:T	4.13512e-19	0.658128	-1.4452	1.36834e-07	0.771818	-1.42386
49899115	chr22:49899115:T:C	4.34771e-18	3.01688	-1.45124	3.31586e-06	3.98306	-1.4474
49899283	chr22:49899283:T:G	8.9371e-19	-0.0163792	-4.33526e-10	1.54018e-07	-0.533733	-4.33526e-10
49899682	chr22:49899682:CA:C	2.17156e-19	-4.97395e-10	-1.43114	6.26937e-08	-4.97395e-10	-1.43254
49899754	chr22:49899754:C:T	9.13587e-20	-2.29697	-4.33526e-10	2.66137e-08	-2.28938	-4.33526e-10
49900098	chr22:49900098:A:T	1.12275e-19	-2.09081	-4.33526e-10	3.10968e-08	-2.1337	-4.33526e-10
49900211	chr22:49900211:G:A	2.58638e-19	-4.97395e-10	-1.25633	7.42101e-08	-4.97395e-10	-1.2639
49900273	chr22:49900273:T:TA	2.39432e-19	-4.97395e-10	-1.33349	6.77029e-08	-4.97395e-10	-1.35567
49900528	chr22:49900528:A:C	6.05854e-20	-1.55394	-1.15376	3.00005e-08	-1.06765	-1.10194
49900689	chr22:49900689:G:A	3.4667e-19	-4.97395e-10	-0.963386	1.01712e-07	-4.97395e-10	-0.948663
49900822	chr22:49900822:A:T	4.69144e-18	3.09306	-1.45133	3.62877e-06	4.07311	-1.44727
49900854	chr22:49900854:G:C	4.23876e-19	-4.97395e-10	-0.76232	1.2016e-07	-4.97395e-10	-0.781981
49901271	chr22:49901271:C:A	2.52376e-19	-4.97395e-10	-1.28084	7.24436e-08	-4.97395e-10	-1.288
49901285	chr22:49901285:C:T	5.04811e-19	-0.587576	-4.33526e-10	2.63962e-08	-2.29758	-4.33526e-10
49901340	chr22:49901340:C:T	4.17703e-18	2.97812	-1.45253	3.20826e-06	3.94738	-1.4447
49901642	chr22:49901642:GCA:G	6.67242e-19	1.14001	-1.44862	3.76395e-07	1.77041	-1.41058
49901682	chr22:49901682:G:A	2.14621e-19	-4.97395e-10	-1.44289	6.1715e-08	-4.97395e-10	-1.44828
49903070	chr22:49903070:C:T	2.61112e-20	-2.10078	-1.44861	7.35454e-09	-2.12585	-1.44964
49903386	chr22:49903386:CCT:C	7.87115e-19	1.30141	-1.4448	2.69958e-07	1.45056	-1.4231
49903558	chr22:49903558:C:T	2.12341e-19	-4.97395e-10	-1.45357	6.14695e-08	-4.97395e-10	-1.45226
49903598	chr22:49903598:C:T	5.73484e-19	-4.97395e-10	-0.46003	1.56321e-07	-4.97395e-10	-0.518892
49904273	chr22:49904273:C:T	2.37111e-19	-4.97395e-10	-1.34323	6.83801e-08	-4.97395e-10	-1.34572
49904470	chr22:49904470:C:T	9.6854e-20	-2.23856	-4.33526e-10	2.78739e-08	-2.24311	-4.33526e-10
49904681	chr22:49904681:C:T	4.05118e-19	-4.97395e-10	-0.807583	1.15348e-07	-4.97395e-10	-0.822847
49904985	chr22:49904985:G:A	2.13008e-19	-4.97395e-10	-1.45043	6.15484e-08	-4.97395e-10	-1.45098
49905169	chr22:49905169:A:G	3.0454e-19	-4.97395e-10	-1.09296	8.74195e-08	-4.97395e-10	-1.10009
49905196	chr22:49905196:G:A	4.90962e-20	-1.58413	-1.33385	2.44501e-08	-1.07689	-1.29728
49905219	chr22:49905219:T:C	5.44941e-20	-1.4955	-1.31817	2.76419e-08	-0.971122	-1.28035
49905340	chr22:49905340:G:A	2.01786e-18	-4.97395e-10	0.798033	5.95602e-07	-4.97395e-10	0.818768
49905939	chr22:49905939:T:C	4.79911e-18	3.11578	-1.45135	3.67013e-06	4.08451	-1.44733
49906271	chr22:49906271:C:T	1.39606e-19	-0.648312	-1.22462	5.58081e-08	-0.351917	-1.19697
49906430	chr22:49906430:A:G	3.92932e-18	2.9152	-1.45073	2.94812e-06	3.86631	-1.44819
49906438	chr22:49906438:C:T	6.49939e-19	-0.334882	-4.33526e-10	1.16461e-07	-0.813249	-4.33526e-10
49906518	chr22:49906518:C:T	4.20412e-19	-4.97395e-10	-0.770525	1.18183e-07	-4.97395e-10	-0.798568
49906539	chr22:49906539:G:A	6.79702e-19	-4.97395e-10	-0.290106	2.11725e-07	-4.97395e-10	-0.215517
49906790	chr22:49906790:T:C	5.16266e-18	3.18876	-1.45131	4.40424e-06	4.2337	-1.41418
49906879	chr22:49906879:G:A	6.89309e-19	-4.97395e-10	-0.27607	2.14812e-07	-4.97395e-10	-0.201039
49906914	chr22:49906914:A:G	4.42863e-18	1.57486	0.00922853	1.8365e-06	2.08152	-0.136705
49907024	chr22:49907024:C:T	9.36945e-19	1.48414	-1.45327	2.37703e-07	1.34973	-1.44951
49907234	chr22:49907234:C:A	6.64996e-19	-0.311979	-4.33526e-10	1.18814e-07	-0.793244	-4.33526e-10
49907347	chr22:49907347:G:A	1.79458e-18	-4.97395e-10	0.680768	4.57655e-07	-4.97395e-10	0.555312
49907530	chr22:49907530:C:T	4.03602e-18	2.94389	-1.45264	3.05285e-06	3.89747	-1.44444
49907603	chr22:49907603:C:T	1.13153e-19	-0.665302	-1.41772	3.55442e-08	-0.600136	-1.39989
49907774	chr22:49907774:G:A	4.15691e-19	-4.97395e-10	-0.781819	1.18323e-07	-4.97395e-10	-0.797382
49907828	chr22:49907828:T:C	4.06186e-18	2.95124	-1.45361	3.09975e-06	3.90663	-1.43836
49908016	chr22:49908016:T:C	5.07038e-20	-1.54449	-1.34127	1.76835e-08	-1.30171	-1.39647
49908307	chr22:49908307:ATCACGAGGTAAAGAGATCGAGACCATCCTGGCCAACATGGTGAAACCCTGTC:A	5.04962e-19	0.865129	-1.45241	1.68322e-07	1.00658	-1.4515
49908367	chr22:49908367:C:A	1.18986e-18	1.65176	-1.38193	2.94251e-07	1.47228	-1.35866
49908400	chr22:49908400:T:C	7.95001e-19	1.30709	-1.44051	1.98761e-07	1.1692	-1.4479
49908408	chr22:49908408:A:G	6.98389e-18	2.0396	-4.33526e-10	1.73631e-06	1.88872	-4.33526e-10
49908422	chr22:49908422:G:T	3.47367e-18	1.34121	-4.33526e-10	9.00317e-07	1.23194	-4.33526e-10
49908821	chr22:49908821:G:A	1.30209e-19	-0.502327	-1.44029	5.04311e-08	-0.223737	-1.42646
49908901	chr22:49908901:A:G	4.71971e-18	3.10039	-1.45264	1.7674e-06	3.35726	-1.4508
49909023	chr22:49909023:T:A	6.52531e-19	1.07298	-1.40388	2.27037e-07	1.23004	-1.37574
49909202	chr22:49909202:A:G	3.53611e-18	2.8115	-1.45247	2.63929e-06	3.75235	-1.44489
49909314	chr22:49909314:C:T	3.72528e-19	-4.97395e-10	-0.891447	1.04925e-07	-4.97395e-10	-0.917556
49909440	chr22:49909440:G:A	4.13722e-18	1.63942	-0.123398	5.17274e-07	0.851315	-0.173547
49909501	chr22:49909501:G:C	1.11871e-18	1.60277	-1.3946	2.79118e-07	1.43353	-1.3727
49909551	chr22:49909551:G:A	2.44745e-19	-4.97395e-10	-1.31154	7.18208e-08	-4.97395e-10	-1.29663
49909601	chr22:49909601:G:A	1.8014e-18	2.07994	-1.39539	8.59981e-07	2.61145	-1.42535
49909717	chr22:49909717:C:T	5.90184e-19	-0.431326	-4.33526e-10	1.06975e-07	-0.898207	-4.33526e-10
49909885	chr22:49909885:C:G	1.62695e-17	3.59424	-0.708957	7.33844e-06	3.96767	-0.637589
49910421	chr22:49910421:G:A	1.37411e-19	-1.88879	-4.33526e-10	3.41763e-08	-2.03927	-4.33526e-10
49910716	chr22:49910716:G:A	1.7627e-18	-4.97395e-10	0.662841	5.65461e-07	-4.97395e-10	0.766837
49910943	chr22:49910943:A:C	3.78021e-18	2.87599	-1.45022	2.80768e-06	3.81821	-1.4489
49911287	chr22:49911287:C:A	1.7238e-18	-4.97395e-10	0.640527	4.42235e-07	-4.97395e-10	0.521038
49911465	chr22:49911465:C:T	7.94235e-20	-2.2267	-0.210262	2.64292e-08	-2.1678	-0.128538
49911504	chr22:49911504:G:A	3.75084e-19	-4.97395e-10	-0.884609	1.08307e-07	-4.97395e-10	-0.885831
49911580	chr22:49911580:G:A	3.83136e-19	-4.97395e-10	-0.863371	1.07912e-07	-4.97395e-10	-0.889488
49911584	chr22:49911584:G:A	3.74488e-19	-4.97395e-10	-0.8862	1.05465e-07	-4.97395e-10	-0.91243
49911678	chr22:49911678:C:T	2.51284e-19	-4.97395e-10	-1.28517	7.31258e-08	-4.97395e-10	-1.27862
49911714	chr22:49911714:G:A	6.14805e-19	1.05955	-1.45001	2.09161e-07	1.20612	-1.43382
49911777	chr22:49911777:G:T	2.38282e-19	-4.97395e-10	-1.33831	6.83014e-08	-4.97395e-10	-1.34687
49911813	chr22:49911813:T:G	5.55028e-20	-2.20942	-0.585904	1.28598e-08	-2.29598	-0.720719
49911845	chr22:49911845:C:G	2.17508e-19	-4.97395e-10	-1.42953	6.27945e-08	-4.97395e-10	-1.43094
49911867	chr22:49911867:T:C	2.00423e-19	-0.106403	-1.40493	6.35692e-08	-0.0338518	-1.38482
49912101	chr22:49912101:C:G	7.44152e-19	-0.199515	-4.33526e-10	1.86684e-07	-0.341389	-4.33526e-10
49912369	chr22:49912369:A:T	3.62811e-19	-4.97395e-10	-0.917877	1.01293e-07	-4.97395e-10	-0.952791
49912431	chr22:49912431:C:T	7.89487e-20	-2.22968	-0.213281	2.62352e-08	-2.17203	-0.131668
49912690	chr22:49912690:G:A	1.3545e-18	1.02388	-0.624449	5.23139e-07	1.30116	-0.612121
49912885	chr22:49912885:G:A	2.15168e-19	-4.97395e-10	-1.44034	6.20327e-08	-4.97395e-10	-1.44314
49913093	chr22:49913093:G:A	3.67021e-20	-1.9843	-1.22462	1.5799e-08	-1.63553	-1.17532
49913199	chr22:49913199:G:A	3.54064e-19	-4.97395e-10	-0.942282	9.98344e-08	-4.97395e-10	-0.967291
49913292	chr22:49913292:C:T	2.44235e-16	5.58756	0.00656289	8.94618e-05	5.7334	0.0973669
49913536	chr22:49913536:G:T	6.86919e-19	1.11384	-1.39338	2.39438e-07	1.2702	-1.36271
49913667	chr22:49913667:C:T	6.80719e-20	-2.28284	-0.308355	2.20503e-08	-2.24883	-0.228648
49914248	chr22:49914248:A:G	4.61854e-18	3.07722	-1.45114	3.54246e-06	4.0494	-1.44763
49914284	chr22:49914284:T:C	1.48411e-16	5.79523	-0.699249	5.50193e-05	5.97249	-0.627858
49914447	chr22:49914447:T:TC	2.13387e-19	-4.97395e-10	-1.44865	6.19784e-08	-4.97395e-10	-1.44402
49914781	chr22:49914781:G:C	3.34601e-19	-4.97395e-10	-0.998822	9.59623e-08	-4.97395e-10	-1.00685
49914789	chr22:49914789:G:A	6.75512e-19	1.15577	-1.45205	2.29475e-07	1.30413	-1.43914
49915440	chr22:49915440:C:T	5.25409e-18	2.66609	-0.91109	9.0203e-07	2.14801	-0.914162
49915798	chr22:49915798:G:A	1.31184e-16	5.55327	-0.580674	4.79502e-05	5.71135	-0.504239
49916055	chr22:49916055:C:T	3.50731e-19	-4.97395e-10	-0.95174	1.02936e-07	-4.97395e-10	-0.936695
49916156	chr22:49916156:G:A	3.51453e-19	-4.97395e-10	-0.949684	1.01296e-07	-4.97395e-10	-0.952761
49916267	chr22:49916267:A:T	2.00926e-18	2.19261	-1.39885	1.04349e-06	2.74426	-1.36474
49916349	chr22:49916349:G:C	1.18775e-18	1.01663	-0.748577	4.75573e-07	1.32685	-0.733134
49916398	chr22:49916398:T:C	1.69451e-16	6.01773	-0.789168	6.479e-05	6.22947	-0.72137
49916606	chr22:49916606:G:A	1.88956e-18	-4.97395e-10	0.732337	5.14542e-07	-4.97395e-10	0.672473
49916762	chr22:49916762:G:A	1.71285e-18	2.04223	-1.40808	4.17571e-07	1.85257	-1.38892
49917181	chr22:49917181:A:G	1.80137e-16	6.10872	-0.819001	6.75335e-05	6.30499	-0.75541
49917232	chr22:49917232:T:C	1.95395e-16	6.14477	-0.773752	7.29566e-05	6.33573	-0.708918
49917428	chr22:49917428:TG:T	4.64947e-19	-4.97395e-10	-0.669838	1.32224e-07	-4.97395e-10	-0.686307
49917558	chr22:49917558:C:T	7.65755e-19	1.28259	-1.45349	2.64525e-07	1.45248	-1.44534
49917825	chr22:49917825:A:AT	3.27769e-18	2.48721	-1.20408	7.64195e-07	2.23402	-1.166
49917931	chr22:49917931:C:T	6.60351e-19	-4.97395e-10	-0.318988	1.75236e-07	-4.97395e-10	-0.40467
49917934	chr22:49917934:C:G	4.5796e-20	-2.29487	-0.69269	1.45405e-08	-2.27126	-0.622608
49918138	chr22:49918138:G:C	6.62636e-20	-2.28363	-0.334492	2.14848e-08	-2.24959	-0.253871
49918145	chr22:49918145:G:A	3.62539e-20	-1.76879	-1.45242	1.63981e-08	-1.32023	-1.45341
49918341	chr22:49918341:AAC:A	1.78486e-16	6.02808	-0.747573	6.77628e-05	6.23484	-0.681879
49918577	chr22:49918577:T:C	1.50178e-16	5.87468	-0.76687	5.6143e-05	6.06692	-0.702068
49918627	chr22:49918627:G:A	4.7447e-19	-4.97395e-10	-0.649562	1.33131e-07	-4.97395e-10	-0.679471
49918734	chr22:49918734:G:A	1.43937e-16	5.923	-0.857631	5.28107e-05	6.10034	-0.79667
49918759	chr22:49918759:C:G	3.23541e-19	-4.97395e-10	-1.03243	9.01614e-08	-4.97395e-10	-1.0692
49918806	chr22:49918806:C:T	3.98739e-19	-4.97395e-10	-0.823452	1.13518e-07	-4.97395e-10	-0.83884
49918895	chr22:49918895:C:T	2.95505e-18	-4.97395e-10	1.17951	8.99647e-07	-4.97395e-10	1.2312
49918900	chr22:49918900:T:TTTC	1.17568e-19	-2.04474	-4.33526e-10	4.65219e-08	-1.73088	-4.33526e-10
49919153	chr22:49919153:ACCCTCGACCTGGGCTCG:A	1.41403e-16	5.89176	-0.844147	5.18618e-05	6.06834	-0.782807
49919331	chr22:49919331:C:T	1.69588e-16	6.00754	-0.778171	6.35537e-05	6.20233	-0.713497
49919366	chr22:49919366:T:C	1.80349e-16	6.04704	-0.756145	6.79512e-05	6.24595	-0.690212
49919476	chr22:49919476:C:T	1.96698e-16	6.14872	-0.771051	7.35295e-05	6.34066	-0.706021
49919531	chr22:49919531:G:A	1.90976e-16	6.12402	-0.775875	7.1412e-05	6.31647	-0.711058
49919557	chr22:49919557:C:T	1.66449e-17	-4.97395e-10	2.9081	5.15805e-06	-4.97395e-10	2.97751
49919571	chr22:49919571:G:A	7.80588e-19	1.29929	-1.451	2.74266e-07	1.47955	-1.43626
49919587	chr22:49919587:TC:T	3.43875e-20	-1.82435	-1.44972	1.51453e-08	-1.39966	-1.45346
49919711	chr22:49919711:G:A	2.79282e-16	6.44501	-0.716789	0.000104726	6.63764	-0.649341
49920051	chr22:49920051:T:C	2.66095e-19	-4.97395e-10	-1.22791	7.7774e-08	-4.97395e-10	-1.217
49920079	chr22:49920079:A:G	1.87344e-18	2.14039	-1.41662	4.45824e-07	1.92933	-1.40021
49920162	chr22:49920162:C:T	2.58405e-19	-4.97395e-10	-1.25723	7.54376e-08	-4.97395e-10	-1.2475
49920198	chr22:49920198:G:A	5.35418e-19	-4.97395e-10	-0.528712	1.48755e-07	-4.97395e-10	-0.568501
49920420	chr22:49920420:C:A	3.01443e-18	2.58407	-1.38467	9.40619e-07	2.69431	-1.41858
49920426	chr22:49920426:C:T	1.78787e-18	2.09217	-1.41515	4.26446e-07	1.88313	-1.39845
49920668	chr22:49920668:G:A	1.67484e-18	2.06295	-1.45123	3.94114e-07	1.85179	-1.44596
49920698	chr22:49920698:A:G	6.36168e-18	3.36223	-1.41594	4.79641e-06	4.35362	-1.4488
49920925	chr22:49920925:C:T	1.55111e-16	6.57704	-1.4369	4.59694e-05	6.59846	-1.43354
49921057	chr22:49921057:G:A	2.186e-16	6.3187	-0.835463	8.23839e-05	6.52191	-0.773573
49921161	chr22:49921161:C:T	1.31787e-18	1.15432	-0.782306	5.32349e-07	1.4751	-0.768604
49921333	chr22:49921333:G:C	2.70306e-19	-4.97395e-10	-1.21221	7.90339e-08	-4.97395e-10	-1.20093
49921580	chr22:49921580:T:C	3.69556e-20	-1.77536	-1.42669	6.91688e-09	-2.18729	-1.44955
49921655	chr22:49921655:C:T	5.13542e-19	-4.97395e-10	-0.570429	1.52861e-07	-4.97395e-10	-0.541273
49921773	chr22:49921773:G:A	2.5205e-19	-4.97395e-10	-1.28213	7.20496e-08	-4.97395e-10	-1.29345
49921859	chr22:49921859:C:CT	7.85026e-18	2.18701	-0.0304681	2.55038e-06	2.16188	0.111318
49921878	chr22:49921878:A:G	3.41187e-19	-4.97395e-10	-0.979329	9.78997e-08	-4.97395e-10	-0.98686
49921889	chr22:49921889:A:G	1.40262e-18	-4.97395e-10	0.434337	3.55957e-07	-4.97395e-10	0.304006
49921979	chr22:49921979:G:A	6.33212e-18	2.82646	-0.884827	1.06984e-06	2.2925	-0.888042
49922002	chr22:49922002:C:G	2.63023e-19	-4.97395e-10	-1.23952	7.55555e-08	-4.97395e-10	-1.24594
49922008	chr22:49922008:C:T	2.54446e-19	-4.97395e-10	-1.27267	7.16459e-08	-4.97395e-10	-1.29907
49922288	chr22:49922288:CCTCAGCAGTCAGGACCGGCCTCTCCGATTCTTACCCG:C	2.26261e-18	0.912516	-4.33526e-10	8.65265e-07	1.19223	-4.33526e-10
49922726	chr22:49922726:G:A	8.98372e-19	1.39393	-1.40511	2.69901e-07	1.45674	-1.42949
49922995	chr22:49922995:G:A	5.27936e-19	-0.542785	-4.33526e-10	9.83225e-08	-0.982551	-4.33526e-10
49923149	chr22:49923149:G:A	7.04742e-19	1.19832	-1.45225	2.42228e-07	1.35886	-1.43979
49923187	chr22:49923187:T:C	3.67871e-16	6.71206	-0.708328	0.00025158	7.44882	-0.584105
49923401	chr22:49923401:T:C	5.34533e-17	5.52064	-1.44583	2.46912e-05	5.97371	-1.43031
49923497	chr22:49923497:A:G	6.83865e-19	1.16244	-1.44644	2.3846e-07	1.3296	-1.42621
49923539	chr22:49923539:C:T	1.00732e-17	3.85053	-1.44465	5.57167e-06	4.4832	-1.42855
49923648	chr22:49923648:C:T	1.34244e-17	4.09391	-1.40084	6.44133e-06	4.61582	-1.41613
49923698	chr22:49923698:C:T	8.21399e-19	1.09234	-1.1931	3.31173e-07	1.41566	-1.18383
49923753	chr22:49923753:G:A	4.57603e-17	5.37056	-1.45115	2.11628e-05	5.82586	-1.43666
49923761	chr22:49923761:A:AAT	5.00652e-17	5.46151	-1.45219	2.32359e-05	5.92215	-1.4395
49923921	chr22:49923921:G:A	8.61916e-19	1.31515	-1.36775	2.56463e-07	1.37666	-1.40048
49924028	chr22:49924028:G:A	5.25498e-17	5.49689	-1.43913	2.43332e-05	5.9483	-1.4195
49924039	chr22:49924039:G:A	5.41155e-17	5.52619	-1.43907	2.50468e-05	5.97711	-1.41941
49924066	chr22:49924066:A:G	9.30032e-19	1.4188	-1.39534	2.78926e-07	1.4816	-1.42146
49924155	chr22:49924155:A:G	6.31118e-17	5.63477	-1.39386	2.31667e-05	5.891	-1.41133
49924177	chr22:49924177:T:C	5.61077e-17	5.56675	-1.44349	2.60387e-05	6.023	-1.42646
49924209	chr22:49924209:G:A	8.54712e-19	1.34742	-1.40842	2.51688e-07	1.38752	-1.43013
49924413	chr22:49924413:G:C	1.69882e-19	-1.67665	-4.33526e-10	4.09969e-08	-1.85731	-4.33526e-10
49924774	chr22:49924774:T:G	5.4978e-17	5.54275	-1.43982	2.54472e-05	5.99431	-1.42075
49924858	chr22:49924858:C:T	5.82851e-17	5.59425	-1.43291	2.70597e-05	6.04526	-1.41026
49924861	chr22:49924861:C:G	6.04852e-17	5.63126	-1.43287	2.81771e-05	6.08566	-1.4102
49924862	chr22:49924862:A:G	5.96553e-17	5.61816	-1.43358	2.77688e-05	6.07211	-1.41125
49924866	chr22:49924866:T:C	5.84978e-17	5.59856	-1.43358	2.71807e-05	6.0507	-1.41124
49924870	chr22:49924870:T:C	5.61965e-17	5.55795	-1.4331	2.602e-05	6.00635	-1.41053
49924957	chr22:49924957:C:A	2.73046e-19	-4.97395e-10	-1.20212	7.80302e-08	-4.97395e-10	-1.21371
49924973	chr22:49924973:T:C	8.58803e-18	3.68171	-1.43534	9.15033e-06	4.96477	-1.41403
49924988	chr22:49924988:G:A	2.49131e-19	-4.97395e-10	-1.29378	7.13403e-08	-4.97395e-10	-1.30334
49925000	chr22:49925000:G:A	2.73881e-19	0.120812	-1.31988	4.62043e-08	-0.425354	-1.31238
49925047	chr22:49925047:C:T	8.99867e-19	1.28027	-1.28978	3.2883e-07	1.44596	-1.22123
49925093	chr22:49925093:C:T	2.94253e-17	4.89288	-1.41503	1.37455e-05	5.34222	-1.38456
49925109	chr22:49925109:C:T	5.33051e-19	-4.97395e-10	-0.533143	1.43146e-07	-4.97395e-10	-0.606942
49925279	chr22:49925279:T:C	5.6443e-17	5.56769	-1.43847	2.61439e-05	6.01905	-1.41848
49925298	chr22:49925298:C:T	5.46954e-17	5.53208	-1.4343	2.536e-05	5.98241	-1.41229
49925522	chr22:49925522:A:G	7.58881e-19	1.27256	-1.45247	2.62179e-07	1.43869	-1.44047
49925575	chr22:49925575:C:T	3.00893e-19	-4.97395e-10	-1.105	8.51878e-08	-4.97395e-10	-1.12595
49926284	chr22:49926284:G:A	2.69812e-19	-4.97395e-10	-1.21404	7.93049e-08	-4.97395e-10	-1.1975
49926320	chr22:49926320:G:A	4.04608e-20	-1.89056	-1.22087	1.14073e-08	-1.92149	-1.21506
49926457	chr22:49926457:A:G	5.0936e-17	5.21295	-1.18639	1.87422e-05	5.49502	-1.22729
49926526	chr22:49926526:A:G	3.62426e-19	-4.97395e-10	-0.918939	1.03058e-07	-4.97395e-10	-0.935509
49926531	chr22:49926531:C:T	3.95373e-19	-4.97395e-10	-0.83193	1.12405e-07	-4.97395e-10	-0.848696
49927158	chr22:49927158:C:T	3.31641e-19	-4.97395e-10	-1.00771	9.33479e-08	-4.97395e-10	-1.03447
49927295	chr22:49927295:C:T	4.27005e-18	3.00123	-1.45361	9.46784e-07	2.73464	-1.45237
49927417	chr22:49927417:C:CT	4.59501e-19	-4.97395e-10	-0.68162	1.32012e-07	-4.97395e-10	-0.687914
49927545	chr22:49927545:C:T	2.63739e-18	2.3055	-1.23972	6.45469e-07	2.18571	-1.28654
49927642	chr22:49927642:G:A	5.71196e-19	-0.464029	-4.33526e-10	1.08781e-07	-0.881472	-4.33526e-10
49927648	chr22:49927648:A:G	2.2411e-19	-4.97395e-10	-1.39962	6.56012e-08	-4.97395e-10	-1.38721
49927781	chr22:49927781:G:A	2.14225e-19	-4.97395e-10	-1.44473	6.22713e-08	-4.97395e-10	-1.4393
49927894	chr22:49927894:C:T	2.33605e-19	-4.97395e-10	-1.35813	6.79013e-08	-4.97395e-10	-1.35275
49927923	chr22:49927923:A:G	3.82179e-19	-4.97395e-10	-0.865872	1.07628e-07	-4.97395e-10	-0.89212
49928073	chr22:49928073:C:T	3.99468e-19	-4.97395e-10	-0.821626	1.17097e-07	-4.97395e-10	-0.807798
49928076	chr22:49928076:C:T	4.06341e-19	-4.97395e-10	-0.804566	1.15134e-07	-4.97395e-10	-0.82471
49928095	chr22:49928095:G:A	2.15101e-19	-4.97395e-10	-1.44065	6.20665e-08	-4.97395e-10	-1.4426
49928162	chr22:49928162:C:CCTGGCACTA	3.38681e-19	-4.97395e-10	-0.986701	9.61337e-08	-4.97395e-10	-1.00506
49928238	chr22:49928238:C:T	2.99373e-19	-4.97395e-10	-1.11007	8.87711e-08	-4.97395e-10	-1.08474
49928273	chr22:49928273:G:C	3.91429e-19	0.534513	-1.37647	2.27253e-07	1.2125	-1.35724
49928741	chr22:49928741:GAGGGTGGAGCCACCCACGGGTGGGTGGGA:G	2.55164e-19	-4.97395e-10	-1.26985	7.5229e-08	-4.97395e-10	-1.25027
49929022	chr22:49929022:A:G	4.32882e-19	0.663719	-1.40502	1.52819e-07	0.878031	-1.41958
49929043	chr22:49929043:T:C	2.0542e-18	2.12463	-1.30875	1.06791e-06	2.7659	-1.36324
49929292	chr22:49929292:C:A	2.13977e-19	-4.97395e-10	-1.44589	6.17084e-08	-4.97395e-10	-1.44838
49929429	chr22:49929429:G:T	2.08397e-19	-1.47231	-4.33526e-10	2.72178e-07	0.0356537	-4.33526e-10
49929565	chr22:49929565:C:T	2.92902e-19	-4.97395e-10	-1.13192	8.33014e-08	-4.97395e-10	-1.14834
49929913	chr22:49929913:C:T	2.58486e-19	-4.97395e-10	-1.25692	7.57893e-08	-4.97395e-10	-1.24285
49929950	chr22:49929950:G:T	3.07943e-19	-4.97395e-10	-1.08184	8.7357e-08	-4.97395e-10	-1.1008
49930209	chr22:49930209:G:A	2.23929e-19	-4.97395e-10	-1.40043	6.51774e-08	-4.97395e-10	-1.39369
49930389	chr22:49930389:A:G	2.1321e-19	-0.128276	-1.32121	7.18264e-08	0.0573712	-1.35392
49930470	chr22:49930470:G:A	2.01037e-19	-0.151704	-1.35657	6.78784e-08	0.0309355	-1.38402
49930780	chr22:49930780:A:G	1.03319e-18	1.46897	-1.34032	5.44848e-07	2.12664	-1.39694
49931452	chr22:49931452:G:A	3.43688e-19	-4.97395e-10	-0.972025	9.2636e-08	-4.97395e-10	-1.04213
49931904	chr22:49931904:T:C	2.61957e-19	-4.97395e-10	-1.24358	7.47873e-08	-4.97395e-10	-1.25616
49931908	chr22:49931908:T:A	2.87913e-19	0.302988	-1.45209	1.01088e-07	0.483646	-1.43846
49932066	chr22:49932066:T:C	6.78396e-19	1.16159	-1.45362	1.10059e-07	0.583833	-1.45362
49932130	chr22:49932130:G:A	5.98887e-20	-1.36089	-1.35838	1.67047e-08	-1.40672	-1.3484
49932136	chr22:49932136:G:A	3.18438e-20	-1.91319	-1.43772	8.5994e-09	-1.97875	-1.44036
49932227	chr22:49932227:T:C	2.19466e-19	-4.97395e-10	-1.42056	6.28727e-08	-4.97395e-10	-1.42969
49932243	chr22:49932243:G:A	4.78809e-19	0.812991	-1.45345	1.6341e-07	0.974061	-1.4486
49932370	chr22:49932370:C:T	2.14979e-19	-4.97395e-10	-1.44122	6.1884e-08	-4.97395e-10	-1.44554
49932468	chr22:49932468:C:T	4.1641e-20	-1.75951	-1.32317	1.97092e-08	-1.30012	-1.2896
49932504	chr22:49932504:C:T	5.39197e-20	-1.38515	-1.43911	1.12616e-08	-1.71335	-1.43605
49932603	chr22:49932603:C:T	2.52055e-19	-4.97395e-10	-1.28211	7.41713e-08	-4.97395e-10	-1.26443
49933166	chr22:49933166:G:A	4.03739e-19	0.522975	-1.33397	1.56703e-07	0.753563	-1.27001
49933223	chr22:49933223:G:A	3.8671e-19	0.478875	-1.33296	1.51017e-07	0.716465	-1.26987
49933234	chr22:49933234:A:G	4.06638e-19	0.532059	-1.33589	1.59078e-07	0.771999	-1.27341
49933371	chr22:49933371:G:A	2.23118e-19	-4.97395e-10	-1.40406	6.47887e-08	-4.97395e-10	-1.39967
49933469	chr22:49933469:T:C	3.44082e-18	2.74015	-1.40845	1.20992e-06	2.96196	-1.43445
49933522	chr22:49933522:C:T	4.26545e-19	0.555123	-1.31117	1.68209e-07	0.797284	-1.24288
49933538	chr22:49933538:C:T	3.98263e-19	0.507919	-1.33257	1.56014e-07	0.748528	-1.26939
49933541	chr22:49933541:T:C	4.28558e-19	0.57578	-1.32711	1.69505e-07	0.824669	-1.26259
49933542	chr22:49933542:G:A	3.87832e-19	0.475926	-1.32711	1.52108e-07	0.716376	-1.26259
49933734	chr22:49933734:C:T	3.59822e-18	-4.97395e-10	1.37643	9.6006e-07	-4.97395e-10	1.29619
49933768	chr22:49933768:G:T	6.54241e-19	1.12222	-1.4505	1.0729e-07	0.55369	-1.44895
49933775	chr22:49933775:A:G	2.64137e-19	-4.97395e-10	-1.23529	7.43573e-08	-4.97395e-10	-1.26192
49933949	chr22:49933949:G:A	2.27686e-19	-4.97395e-10	-1.38379	6.54097e-08	-4.97395e-10	-1.39013
49934097	chr22:49934097:T:C	8.48064e-19	-4.97395e-10	-0.068804	2.55917e-07	-4.97395e-10	-0.0259508
49934460	chr22:49934460:C:T	3.76909e-19	-4.97395e-10	-0.879756	1.1208e-07	-4.97395e-10	-0.851592
49934583	chr22:49934583:C:A	2.78929e-19	0.215241	-1.39604	1.06754e-07	0.450004	-1.35028
49934853	chr22:49934853:G:C	2.9092e-19	-4.97395e-10	-1.13871	8.26824e-08	-4.97395e-10	-1.1558
49934880	chr22:49934880:G:C	2.56498e-19	-4.97395e-10	-1.26464	7.31712e-08	-4.97395e-10	-1.278
49935022	chr22:49935022:G:A	2.17644e-19	-4.97395e-10	-1.4289	6.33167e-08	-4.97395e-10	-1.42265
49935161	chr22:49935161:G:A	9.35995e-20	-2.27274	-4.33526e-10	2.98679e-08	-2.17402	-4.33526e-10
49936538	chr22:49936538:G:T	2.52814e-20	-2.14054	-1.44115	9.02513e-09	-1.92506	-1.44573
49936697	chr22:49936697:G:A	1.21385e-18	0.289788	-4.33526e-10	2.58295e-07	-0.0167014	-4.33526e-10
49936730	chr22:49936730:C:A	3.93006e-19	-4.97395e-10	-0.837934	1.16762e-07	-4.97395e-10	-0.810662
49937384	chr22:49937384:G:A	2.22179e-19	-4.97395e-10	-1.40828	6.47314e-08	-4.97395e-10	-1.40056
49937516	chr22:49937516:T:C	1.63329e-19	-0.37157	-1.34443	6.75035e-08	0.0419499	-1.40057
49937652	chr22:49937652:T:C	4.61854e-19	-4.97395e-10	-0.676511	1.27473e-07	-4.97395e-10	-0.722897
49937827	chr22:49937827:A:G	3.17385e-19	-4.97395e-10	-1.05164	8.94077e-08	-4.97395e-10	-1.0776
49937974	chr22:49937974:C:T	4.32467e-19	-4.97395e-10	-0.742254	1.34656e-07	-4.97395e-10	-0.668077
49938219	chr22:49938219:C:T	8.12214e-19	-4.97395e-10	-0.111996	2.40978e-07	-4.97395e-10	-0.0860979
49938374	chr22:49938374:T:A	3.55674e-18	2.31142	-0.946576	2.05879e-06	3.21122	-1.15215
49938467	chr22:49938467:C:T	3.31999e-19	-4.97395e-10	-1.00663	9.77757e-08	-4.97395e-10	-0.988129
49938594	chr22:49938594:A:G	3.38742e-18	2.29323	-0.977166	1.96602e-06	3.18872	-1.17576
49938824	chr22:49938824:C:G	3.82859e-19	-4.97395e-10	-0.864094	1.13902e-07	-4.97395e-10	-0.835463
49940203	chr22:49940203:C:T	2.20515e-19	-4.97395e-10	-1.41579	6.32271e-08	-4.97395e-10	-1.42407
49940312	chr22:49940312:C:G	3.61392e-19	-4.97395e-10	-0.921798	9.99508e-08	-4.97395e-10	-0.966126
49940466	chr22:49940466:T:C	6.78809e-20	-1.29378	-1.30023	2.53741e-08	-1.01987	-1.31721
49940560	chr22:49940560:C:T	2.19033e-19	-4.97395e-10	-1.42254	6.26554e-08	-4.97395e-10	-1.43315
49940761	chr22:49940761:A:G	3.60177e-18	2.60042	-1.223	5.17004e-07	1.94661	-1.26936
49940795	chr22:49940795:T:C	3.98934e-18	2.688	-1.20838	5.70222e-07	2.03127	-1.25605
49940807	chr22:49940807:T:C	2.22031e-19	-4.97395e-10	-1.40894	6.36371e-08	-4.97395e-10	-1.41761
49941032	chr22:49941032:A:G	3.55011e-18	2.58335	-1.22038	5.1037e-07	1.93145	-1.26711
49941155	chr22:49941155:G:A	2.22933e-19	-4.97395e-10	-1.40489	6.41882e-08	-4.97395e-10	-1.40899
49941386	chr22:49941386:A:G	1.66321e-18	1.91851	-1.31376	2.61399e-07	1.33653	-1.34129
49941530	chr22:49941530:A:G	7.38633e-19	-4.97395e-10	-0.206959	1.97758e-07	-4.97395e-10	-0.283758
49941557	chr22:49941557:C:T	3.82706e-19	-4.97395e-10	-0.864494	1.05444e-07	-4.97395e-10	-0.912626
49941709	chr22:49941709:G:A	2.45482e-19	-4.97395e-10	-1.30853	6.99111e-08	-4.97395e-10	-1.32358
49942044	chr22:49942044:C:T	3.27912e-19	-4.97395e-10	-1.01901	9.10526e-08	-4.97395e-10	-1.05937
49942182	chr22:49942182:C:T	2.18148e-19	-4.97395e-10	-1.42659	6.28265e-08	-4.97395e-10	-1.43043
49942191	chr22:49942191:G:T	1.0039e-17	3.83841	-1.43594	1.35275e-06	3.09025	-1.45115
49942355	chr22:49942355:GTGAA:G	1.82879e-18	2.02054	-1.32089	2.86943e-07	1.43621	-1.34773
49942470	chr22:49942470:G:C	1.79462e-18	1.98209	-1.3013	2.82831e-07	1.40315	-1.3291
49942961	chr22:49942961:T:C	2.31099e-18	1.98224	-1.04857	2.88621e-07	1.2061	-1.1118
49943030	chr22:49943030:T:C	2.61846e-19	-4.97395e-10	-1.244	7.8107e-08	-4.97395e-10	-1.21272
49943170	chr22:49943170:C:T	1.10326e-19	-2.10832	-4.33526e-10	3.06736e-08	-2.1474	-4.33526e-10
49943231	chr22:49943231:T:C	4.63107e-20	-1.71559	-1.2608	8.97272e-09	-2.15412	-1.2225
49943373	chr22:49943373:G:A	8.63243e-18	3.51289	-1.26137	1.15877e-06	2.81221	-1.32791
49943658	chr22:49943658:G:A	1.46136e-19	-1.82722	-4.33526e-10	4.43669e-08	-1.77831	-4.33526e-10
49944192	chr22:49944192:C:T	6.49042e-19	-4.97395e-10	-0.336262	1.98708e-07	-4.97395e-10	-0.278966
49944195	chr22:49944195:C:T	2.87691e-19	-4.97395e-10	-1.14987	8.12621e-08	-4.97395e-10	-1.17312
49944564	chr22:49944564:A:G	4.78295e-18	2.59795	-0.936902	6.63634e-07	1.94875	-1.02183
49944640	chr22:49944640:C:T	1.1781e-18	-4.97395e-10	0.259898	3.40723e-07	-4.97395e-10	0.260267
49944849	chr22:49944849:A:G	5.61105e-18	2.69964	-0.878906	7.6107e-07	2.03279	-0.968871
49945853	chr22:49945853:C:T	2.13274e-19	-4.97395e-10	-1.44918	6.14919e-08	-4.97395e-10	-1.4519
49946148	chr22:49946148:G:A	2.44674e-19	-4.97395e-10	-1.31183	7.03021e-08	-4.97395e-10	-1.318
49946202	chr22:49946202:C:G	8.39849e-18	3.0285	-0.804448	1.14297e-06	2.36806	-0.897485
49946284	chr22:49946284:A:T	5.44914e-20	-2.27699	-0.536723	1.42454e-08	-2.29547	-0.618901
49946338	chr22:49946338:G:A	3.46325e-19	-4.97395e-10	-0.964383	9.7621e-08	-4.97395e-10	-0.989712
49946429	chr22:49946429:A:G	9.13557e-18	3.08749	-0.779316	1.22731e-06	2.41763	-0.875848
49946712	chr22:49946712:C:T	7.41825e-18	2.96049	-0.860549	1.01049e-06	2.29835	-0.950965
49946945	chr22:49946945:A:G	2.58852e-19	-4.97395e-10	-1.2555	7.56266e-08	-4.97395e-10	-1.245
49947040	chr22:49947040:A:G	4.29469e-19	-4.97395e-10	-0.749211	1.27433e-07	-4.97395e-10	-0.723211
49948059	chr22:49948059:C:T	2.41711e-20	-2.20863	-1.41797	8.65462e-09	-1.96955	-1.44316
49948081	chr22:49948081:C:T	1.03276e-19	-0.907666	-1.26669	2.12595e-08	-1.22241	-1.29159
49948551	chr22:49948551:A:G	3.13907e-20	-1.91187	-1.45338	1.76344e-08	-1.25145	-1.4495
49948634	chr22:49948634:T:C	1.69889e-19	-2.29492	0.618305	4.36973e-08	-2.27885	0.48533
49948867	chr22:49948867:G:A	2.15596e-19	-4.97395e-10	-1.43835	6.16072e-08	-4.97395e-10	-1.45003
49948990	chr22:49948990:A:G	6.14582e-18	2.47429	-0.562521	3.59555e-06	3.41429	-0.797642
49949165	chr22:49949165:G:A	4.43794e-19	-4.97395e-10	-0.7164	1.30957e-07	-4.97395e-10	-0.695937
49949415	chr22:49949415:C:T	6.02156e-19	0.451459	-0.862703	2.54765e-07	0.990771	-1.02123
49949467	chr22:49949467:C:T	2.23644e-19	-4.97395e-10	-1.40171	6.41362e-08	-4.97395e-10	-1.4098
49949496	chr22:49949496:T:C	1.26445e-17	3.57299	-0.939777	1.52381e-06	2.80487	-1.04671
49949835	chr22:49949835:G:A	2.92604e-19	-4.97395e-10	-1.13294	8.25176e-08	-4.97395e-10	-1.15779
49949841	chr22:49949841:C:T	1.03535e-18	-4.97395e-10	0.130737	2.93455e-07	-4.97395e-10	0.11092
49950012	chr22:49950012:C:T	9.7865e-19	-4.97395e-10	0.0744135	2.68176e-07	-4.97395e-10	0.0208392
49950219	chr22:49950219:C:T	4.09297e-19	-4.97395e-10	-0.79732	1.14934e-07	-4.97395e-10	-0.826443
49950500	chr22:49950500:G:A	4.43946e-19	-4.97395e-10	-0.716057	1.29213e-07	-4.97395e-10	-0.709344
49950726	chr22:49950726:C:T	2.13105e-19	-4.97395e-10	-1.44998	6.18159e-08	-4.97395e-10	-1.44664
49950836	chr22:49950836:G:A	3.98462e-20	-1.90238	-1.22435	8.60034e-09	-2.17204	-1.24696
49950927	chr22:49950927:C:T	3.94541e-19	-4.97395e-10	-0.834037	1.14906e-07	-4.97395e-10	-0.82669
49951328	chr22:49951328:G:A	9.62636e-20	-2.24467	-4.33526e-10	3.15993e-08	-2.11767	-4.33526e-10
49951432	chr22:49951432:C:T	3.08059e-20	-2.03135	-1.35271	1.22574e-08	-1.69027	-1.3744
49951636	chr22:49951636:C:T	4.44722e-19	-4.97395e-10	-0.71431	1.24285e-07	-4.97395e-10	-0.748226
49951655	chr22:49951655:T:C	3.26204e-19	0.245244	-1.26948	6.65076e-08	-0.0800079	-1.29348
49951703	chr22:49951703:A:G	2.71948e-19	-4.97395e-10	-1.20615	7.55563e-08	-4.97395e-10	-1.24593
49951861	chr22:49951861:G:A	1.51851e-18	1.94696	-1.43323	4.63694e-07	2.00462	-1.4362
49951897	chr22:49951897:G:A	4.64062e-19	-4.97395e-10	-0.671741	1.45155e-07	-4.97395e-10	-0.593004
49952081	chr22:49952081:T:C	2.34489e-20	-2.29893	-1.358	6.77069e-09	-2.23168	-1.42652
49952394	chr22:49952394:C:T	1.0308e-18	1.57174	-1.44541	1.53706e-07	0.917746	-1.45351
49952395	chr22:49952395:G:A	2.19056e-19	-4.97395e-10	-1.42243	6.40556e-08	-4.97395e-10	-1.41105
49952424	chr22:49952424:C:T	3.39706e-20	-1.84621	-1.44006	1.05664e-08	-1.76183	-1.45129
49952671	chr22:49952671:TTG:T	4.18449e-20	-2.21508	-0.862712	2.00419e-08	-1.78109	-0.791887
49953000	chr22:49953000:C:T	1.37027e-19	-2.29799	0.406405	4.05411e-08	-2.29858	0.430091
49953064	chr22:49953064:C:T	3.15672e-20	-1.90793	-1.45171	2.27203e-08	-1.00695	-1.4406
49953397	chr22:49953397:G:A	3.30419e-19	-1.32432	0.31292	6.76317e-08	-1.63839	0.281664
49953967	chr22:49953967:G:A	3.95988e-19	-4.97395e-10	-0.830377	1.10573e-07	-4.97395e-10	-0.865131
49954202	chr22:49954202:G:A	2.14207e-19	0.00834072	-1.45316	2.09599e-07	1.22746	-1.45307
49954279	chr22:49954279:G:C	2.31411e-20	-2.29272	-1.37743	6.81642e-09	-2.21571	-1.43576
49954349	chr22:49954349:T:C	2.4709e-20	-2.29577	-1.30882	1.02713e-08	-2.0729	-1.16855
49954480	chr22:49954480:T:C	5.33587e-19	-4.97395e-10	-0.532138	1.72502e-07	-4.97395e-10	-0.420398
49954482	chr22:49954482:G:A	3.72986e-19	-4.97395e-10	-0.890219	1.14764e-07	-4.97395e-10	-0.827929
49954705	chr22:49954705:G:A	1.03141e-19	-0.730289	-1.44538	3.56818e-08	-0.571202	-1.42496
49955001	chr22:49955001:G:A	3.5802e-19	-4.97395e-10	-0.931172	9.81296e-08	-4.97395e-10	-0.984515
49955041	chr22:49955041:C:T	3.59785e-19	-4.97395e-10	-0.926254	1.07495e-07	-4.97395e-10	-0.893362
49955204	chr22:49955204:C:A	7.92803e-19	-4.97395e-10	-0.136186	2.54254e-07	-4.97395e-10	-0.0324698
49955322	chr22:49955322:A:G	1.3592e-19	-2.22673	0.327038	4.98596e-08	-2.28426	0.622664
49955330	chr22:49955330:G:A	2.15965e-19	-4.97395e-10	-1.43664	6.30597e-08	-4.97395e-10	-1.42672
49955381	chr22:49955381:G:A	1.46512e-19	-0.381291	-1.44336	5.06592e-08	-0.224812	-1.42087
49955529	chr22:49955529:C:G	2.92324e-19	-4.97395e-10	-1.1339	9.01113e-08	-4.97395e-10	-1.06976
49955805	chr22:49955805:G:A	7.96657e-18	3.49173	-1.32048	1.81139e-06	3.24508	-1.31403
49955953	chr22:49955953:T:C	1.07512e-18	1.51656	-1.34813	1.86968e-07	0.977378	-1.31725
49956015	chr22:49956015:C:T	3.13177e-19	-4.97395e-10	-1.06499	9.09659e-08	-4.97395e-10	-1.06032
49956123	chr22:49956123:C:T	1.06324e-19	-2.14527	-4.33526e-10	2.6365e-08	-2.29877	-4.33526e-10
49956360	chr22:49956360:A:G	2.29249e-20	-2.28999	-1.38955	6.47737e-09	-2.29087	-1.41162
49956551	chr22:49956551:G:A	2.15565e-19	-4.97395e-10	-1.4385	6.25139e-08	-4.97395e-10	-1.43542
49956619	chr22:49956619:A:G	5.53113e-19	-4.97395e-10	-0.496198	1.77866e-07	-4.97395e-10	-0.389774
49956835	chr22:49956835:G:A	2.36107e-19	-4.97395e-10	-1.34748	6.7653e-08	-4.97395e-10	-1.35641
49956942	chr22:49956942:G:GGA	2.68232e-19	-4.97395e-10	-1.21991	7.91883e-08	-4.97395e-10	-1.19898
49957049	chr22:49957049:T:C	3.12565e-20	-2.15612	-1.21342	8.16182e-09	-2.26448	-1.20686
49957323	chr22:49957323:G:A	8.83584e-20	-1.6578	-0.67256	2.46337e-08	-1.67682	-0.689866
49957533	chr22:49957533:C:T	2.19384e-19	-4.97395e-10	-1.42094	6.45157e-08	-4.97395e-10	-1.4039
49957545	chr22:49957545:G:A	2.13057e-19	-4.97395e-10	-1.4502	6.13914e-08	-4.97395e-10	-1.45353
49957765	chr22:49957765:C:T	8.23853e-19	0.409031	-0.506798	2.19231e-08	-1.89688	-0.586381
49957854	chr22:49957854:TCCCGCA:T	1.05413e-19	-2.15387	-4.33526e-10	1.14726e-07	-0.828258	-4.33526e-10
49958189	chr22:49958189:G:A	2.47199e-20	-2.15056	-1.4536	6.20637e-09	-2.29737	-1.44786
49958458	chr22:49958458:T:C	3.34912e-19	-4.97395e-10	-0.997891	9.34752e-08	-4.97395e-10	-1.03311
49958975	chr22:49958975:A:G	2.1777e-18	2.26655	-1.39229	1.79549e-08	-1.2665	-1.41644
49959241	chr22:49959241:G:A	1.13175e-18	-4.97395e-10	0.219761	3.36303e-07	-4.97395e-10	0.247209
49959362	chr22:49959362:C:T	9.93384e-19	-4.97395e-10	0.0893575	2.67068e-07	-4.97395e-10	0.0166998
49959817	chr22:49959817:A:G	2.42696e-19	-4.97395e-10	-1.31995	7.10145e-08	-4.97395e-10	-1.30792
49959819	chr22:49959819:G:C	2.28556e-19	-4.97395e-10	-1.37998	6.57219e-08	-4.97395e-10	-1.38537
49960062	chr22:49960062:G:C	3.5554e-19	-4.97395e-10	-0.938124	1.02081e-07	-4.97395e-10	-0.945039
49960105	chr22:49960105:C:T	3.96777e-19	-4.97395e-10	-0.828386	1.15483e-07	-4.97395e-10	-0.821681
49960329	chr22:49960329:T:C	3.39118e-19	-4.97395e-10	-0.985412	1.0148e-07	-4.97395e-10	-0.950943
49960363	chr22:49960363:G:A	2.94543e-18	2.62983	-1.45358	2.24499e-08	-1.00697	-1.45255
49960624	chr22:49960624:A:C	3.13991e-20	-1.98376	-1.38123	1.30559e-08	-1.59397	-1.4076
49960671	chr22:49960671:G:C	1.17877e-19	-2.04212	-4.33526e-10	3.11272e-08	-2.13272	-4.33526e-10
49960910	chr22:49960910:G:T	2.07647e-14	10.037	-4.33526e-10	3.26006e-08	-2.08647	-4.33526e-10
49961135	chr22:49961135:C:G	7.43549e-18	-4.97395e-10	2.10226	2.20153e-06	-4.97395e-10	2.1261
49961979	chr22:49961979:G:A	2.19767e-20	-2.29232	-1.42946	7.09593e-09	-2.21853	-1.39276
49962038	chr22:49962038:C:T	3.12679e-19	-4.97395e-10	-1.06658	8.71347e-08	-4.97395e-10	-1.10335
49962654	chr22:49962654:C:T	4.46283e-20	-1.78425	-1.22914	2.13453e-08	-1.31815	-1.19182
49962738	chr22:49962738:C:T	2.15713e-19	-4.97395e-10	-1.43781	6.29016e-08	-4.97395e-10	-1.42923
49963657	chr22:49963657:C:T	2.38852e-19	-4.97395e-10	-1.33592	6.75916e-08	-4.97395e-10	-1.35732
49964318	chr22:49964318:C:T	2.88414e-19	-4.97395e-10	-1.14736	8.45591e-08	-4.97395e-10	-1.13335
49964549	chr22:49964549:G:A	1.73566e-19	-0.210754	-1.44445	1.91355e-08	-1.16988	-1.44938
49964798	chr22:49964798:C:T	8.04161e-19	-4.97395e-10	-0.12196	2.5303e-07	-4.97395e-10	-0.0372953
49964838	chr22:49964838:C:T	2.17428e-19	-4.97395e-10	-1.42989	6.22908e-08	-4.97395e-10	-1.43899
49964973	chr22:49964973:A:C	2.48457e-19	-4.97395e-10	-1.29649	7.28852e-08	-4.97395e-10	-1.28192
49964998	chr22:49964998:G:A	1.07258e-19	-2.13653	-4.33526e-10	3.4931e-08	-2.01743	-4.33526e-10
49965512	chr22:49965512:G:A	3.29117e-19	-4.97395e-10	-1.01535	9.15794e-08	-4.97395e-10	-1.0536
49965519	chr22:49965519:G:T	2.25304e-19	0.0384368	-1.43275	6.98661e-09	-2.2257	-1.4011
49965930	chr22:49965930:T:G	4.13848e-19	-0.786261	-4.33526e-10	1.4732e-07	-0.578199	-4.33526e-10
49966200	chr22:49966200:C:T	2.5419e-19	-4.97395e-10	-1.27368	7.4177e-08	-4.97395e-10	-1.26435
49966254	chr22:49966254:C:T	3.98595e-20	-1.93529	-1.19111	7.85622e-09	-2.25836	-1.25114
49966572	chr22:49966572:CAG:C	1.98093e-19	-1.81816	0.295136	3.26405e-07	-0.082873	0.300209
49966644	chr22:49966644:T:G	1.00431e-19	-2.20229	-4.33526e-10	6.75692e-08	-1.35765	-4.33526e-10
49966736	chr22:49966736:A:C	3.63247e-19	-4.97395e-10	-0.916678	1.03026e-07	-4.97395e-10	-0.93582
49966815	chr22:49966815:T:A	3.06677e-19	0.289829	-1.3758	7.80496e-09	-2.19454	-1.3215
49966897	chr22:49966897:T:C	1.56451e-19	-0.416191	-1.34283	7.47374e-09	-2.28476	-1.27465
49967092	chr22:49967092:T:G	2.58795e-19	0.0826105	-1.33833	6.83282e-09	-2.23704	-1.41203
49967219	chr22:49967219:C:T	2.85477e-19	-1.1576	-4.33526e-10	9.87856e-08	-0.977852	-4.33526e-10
49967229	chr22:49967229:G:A	2.76858e-19	-1.18825	-4.33526e-10	9.50996e-08	-1.01588	-4.33526e-10
49967246	chr22:49967246:A:G	2.48676e-19	-4.97395e-10	-1.29561	7.13412e-08	-4.97395e-10	-1.30333
49967386	chr22:49967386:C:A	3.41153e-19	-4.97395e-10	-0.97943	9.54087e-08	-4.97395e-10	-1.01263
49967415	chr22:49967415:T:C	2.40015e-19	0.0572814	-1.38834	6.55446e-09	-2.25153	-1.43913
49967505	chr22:49967505:A:G	1.28874e-19	-0.631047	-1.32188	4.29439e-08	-0.475791	-1.33512
49967712	chr22:49967712:G:A	3.16743e-19	-4.97395e-10	-1.05367	8.79257e-08	-4.97395e-10	-1.09431
49967828	chr22:49967828:G:A	3.59159e-19	0.236741	-1.16474	8.80272e-09	-2.1771	-1.21865
49968202	chr22:49968202:A:C	2.90273e-19	-1.14094	-4.33526e-10	1.00831e-07	-0.95736	-4.33526e-10
49968476	chr22:49968476:A:G	2.77572e-19	-1.18568	-4.33526e-10	9.56826e-08	-1.00977	-4.33526e-10
49968481	chr22:49968481:G:A	3.09983e-19	-4.97395e-10	-1.07524	8.60932e-08	-4.97395e-10	-1.11537
49968682	chr22:49968682:A:G	2.73866e-19	-1.19912	-4.33526e-10	9.43066e-08	-1.02425	-4.33526e-10
49968699	chr22:49968699:C:T	9.85743e-20	-2.22095	-4.33526e-10	2.69044e-08	-2.27851	-4.33526e-10
49968762	chr22:49968762:C:T	2.29095e-19	-4.97395e-10	-1.37763	6.70951e-08	-4.97395e-10	-1.36469
49968843	chr22:49968843:C:A	1.33129e-19	-0.502422	-1.41802	6.43844e-09	-2.28037	-1.42814
49968893	chr22:49968893:G:A	1.0306e-18	-4.97395e-10	0.126139	3.26952e-07	-4.97395e-10	0.21901
49968975	chr22:49968975:G:A	3.10101e-19	-4.97395e-10	-1.07486	8.61245e-08	-4.97395e-10	-1.11501
49969035	chr22:49969035:G:A	2.13771e-19	-4.97395e-10	-1.44685	6.16407e-08	-4.97395e-10	-1.44948
49969121	chr22:49969121:A:G	2.70453e-19	-1.21166	-4.33526e-10	9.30595e-08	-1.03756	-4.33526e-10
49969330	chr22:49969330:AGG:A	2.55937e-19	-4.97395e-10	-1.26683	7.46937e-08	-4.97395e-10	-1.25741
49969331	chr22:49969331:G:T	2.12689e-19	-4.97395e-10	-1.45193	6.14232e-08	-4.97395e-10	-1.45302
49969333	chr22:49969333:G:T	2.55894e-19	-4.97395e-10	-1.267	7.46804e-08	-4.97395e-10	-1.25759
49969461	chr22:49969461:T:C	4.44501e-20	-2.21295	-0.804441	2.6689e-08	-1.45259	-0.833964
49969523	chr22:49969523:T:G	2.88482e-19	-1.14713	-4.33526e-10	9.99231e-08	-0.966403	-4.33526e-10
49969664	chr22:49969664:G:C	3.3389e-19	-4.97395e-10	-1.00095	9.35967e-08	-4.97395e-10	-1.03181
49969723	chr22:49969723:G:A	1.32801e-18	-4.97395e-10	0.379674	3.68799e-07	-4.97395e-10	0.339448
49969848	chr22:49969848:T:A	1.92347e-19	-1.55246	-4.33526e-10	8.52697e-08	-1.12498	-4.33526e-10
49969953	chr22:49969953:C:G	9.94962e-19	-4.97395e-10	0.0909446	3.15322e-07	-4.97395e-10	0.18279
49970146	chr22:49970146:C:T	1.75224e-18	1.59312	-0.936231	4.38394e-08	-0.787014	-1.00326
49970168	chr22:49970168:C:T	3.35679e-19	-4.97395e-10	-0.995606	9.57784e-08	-4.97395e-10	-1.00877
49970241	chr22:49970241:G:A	6.68913e-20	-1.92255	-0.68614	3.3699e-08	-1.34002	-0.713312
49970811	chr22:49970811:G:A	2.40071e-19	-4.97395e-10	-1.33083	7.01178e-08	-4.97395e-10	-1.32063
49971318	chr22:49971318:G:C	5.86648e-20	-2.24359	-0.496327	1.53787e-08	-2.2777	-0.560121
49971535	chr22:49971535:C:T	3.01347e-19	-4.97395e-10	-1.1035	8.41862e-08	-4.97395e-10	-1.13777
49971651	chr22:49971651:T:C	1.51592e-19	-0.414294	-1.37628	7.85462e-09	-2.07097	-1.43873
49971992	chr22:49971992:G:C	3.10455e-19	-4.97395e-10	-1.07372	8.61874e-08	-4.97395e-10	-1.11428
49972134	chr22:49972134:C:G	2.91496e-19	-4.97395e-10	-1.13673	8.15717e-08	-4.97395e-10	-1.16932
49972200	chr22:49972200:T:G	1.21755e-19	-0.676829	-1.33292	6.80182e-09	-2.29494	-1.35868
49972251	chr22:49972251:G:A	3.00544e-19	-4.97395e-10	-1.10616	8.39763e-08	-4.97395e-10	-1.14027
49972750	chr22:49972750:A:C	2.13523e-19	-4.97395e-10	-1.44802	6.18718e-08	-4.97395e-10	-1.44574
49972859	chr22:49972859:G:A	2.16584e-19	-4.97395e-10	-1.43378	6.32008e-08	-4.97395e-10	-1.42449
49972882	chr22:49972882:GTA:G	5.29055e-20	-1.63534	-1.20791	5.5421e-08	-0.339004	-1.21684
49976183	chr22:49976183:G:A	3.35937e-20	-1.85079	-1.44663	1.50833e-08	-1.41149	-1.44572
49976554	chr22:49976554:C:T	3.62616e-20	-1.77015	-1.45085	1.67694e-08	-1.30099	-1.45025
49977103	chr22:49977103:T:C	2.89623e-19	-4.97395e-10	-1.14318	8.48766e-08	-4.97395e-10	-1.12961
49977183	chr22:49977183:G:A	3.4923e-19	-4.97395e-10	-0.956029	1.08126e-07	-4.97395e-10	-0.887503
49977376	chr22:49977376:G:A	2.5923e-19	-0.639259	-0.614784	1.22924e-08	-2.29896	-0.76287
49977415	chr22:49977415:T:C	2.96167e-19	-4.97395e-10	-1.12084	8.27268e-08	-4.97395e-10	-1.15526
49977489	chr22:49977489:CA:C	1.2598e-19	-0.523	-1.45264	6.22786e-09	-2.29897	-1.4428
49977497	chr22:49977497:T:C	1.1675e-19	-2.05172	-4.33526e-10	2.74801e-08	-2.25734	-4.33526e-10
49977776	chr22:49977776:C:A	7.49975e-19	1.22581	-1.41753	2.1097e-08	-1.08748	-1.4342
49977809	chr22:49977809:G:A	2.81206e-19	-4.97395e-10	-1.17267	7.88933e-08	-4.97395e-10	-1.20271
49977818	chr22:49977818:G:A	7.37718e-19	1.20504	-1.41324	2.09005e-08	-1.10001	-1.43102
49977881	chr22:49977881:T:C	2.81782e-19	-4.97395e-10	-1.17063	7.90461e-08	-4.97395e-10	-1.20077
49977938	chr22:49977938:G:T	4.15292e-19	-4.97395e-10	-0.782779	1.17874e-07	-4.97395e-10	-0.801188
49978289	chr22:49978289:C:T	7.31349e-19	1.04743	-1.2643	2.04169e-08	-1.2364	-1.31804
49978342	chr22:49978342:C:T	2.21723e-19	-4.97395e-10	-1.41033	6.46308e-08	-4.97395e-10	-1.40211
49978381	chr22:49978381:G:A	1.00445e-18	-4.97395e-10	0.10044	3.089e-07	-4.97395e-10	0.162215
49978425	chr22:49978425:CATT:C	2.85492e-19	0.279879	-1.43743	6.64944e-09	-2.22272	-1.45355
49978761	chr22:49978761:A:T	2.69246e-19	-4.97395e-10	-1.21614	7.53694e-08	-4.97395e-10	-1.2484
49978829	chr22:49978829:A:G	7.44576e-19	1.20399	-1.40294	2.09691e-08	-1.10457	-1.42318
49978850	chr22:49978850:A:G	3.05375e-19	-4.97395e-10	-1.09022	8.5025e-08	-4.97395e-10	-1.12786
49978982	chr22:49978982:T:C	2.56e-19	-4.97395e-10	-1.26658	7.1937e-08	-4.97395e-10	-1.29501
49979054	chr22:49979054:C:T	4.235e-20	-1.64788	-1.41791	2.04878e-08	-1.13437	-1.4166
49979239	chr22:49979239:A:G	4.93582e-20	-1.74915	-1.16351	1.39427e-08	-1.73671	-1.19914
49979256	chr22:49979256:C:T	2.793e-19	0.261194	-1.44067	6.6267e-09	-2.22656	-1.45314
49979677	chr22:49979677:A:G	2.54078e-19	-4.97395e-10	-1.27412	7.14337e-08	-4.97395e-10	-1.30203
49979799	chr22:49979799:A:G	2.54482e-19	-4.97395e-10	-1.27253	7.15435e-08	-4.97395e-10	-1.3005
49979813	chr22:49979813:T:C	9.97034e-20	-2.20956	-4.33526e-10	3.44387e-08	-2.03162	-4.33526e-10
49979889	chr22:49979889:AT:A	2.57649e-19	-4.97395e-10	-1.26016	7.23778e-08	-4.97395e-10	-1.2889
49980138	chr22:49980138:T:C	2.73905e-19	-4.97395e-10	-1.19898	7.69537e-08	-4.97395e-10	-1.2276
49980223	chr22:49980223:A:G	4.08042e-19	-4.97395e-10	-0.800391	1.15848e-07	-4.97395e-10	-0.818526
49980444	chr22:49980444:A:C	2.21873e-18	-4.97395e-10	0.892928	5.82094e-07	-4.97395e-10	0.795828
49980496	chr22:49980496:T:C	2.50718e-19	-4.97395e-10	-1.28743	7.05717e-08	-4.97395e-10	-1.31417
49980497	chr22:49980497:G:C	2.50858e-19	-4.97395e-10	-1.28687	7.06077e-08	-4.97395e-10	-1.31367
49980548	chr22:49980548:A:G	2.92567e-19	-4.97395e-10	-1.13307	8.16524e-08	-4.97395e-10	-1.16833
49980761	chr22:49980761:T:C	2.52369e-19	-4.97395e-10	-1.28087	7.09975e-08	-4.97395e-10	-1.30816
49980768	chr22:49980768:C:T	1.26343e-19	-1.97276	-4.33526e-10	1.56767e-07	-0.516047	-4.33526e-10
49980837	chr22:49980837:C:T	2.88734e-20	-2.01659	-1.43225	1.2809e-08	-1.6043	-1.41636
49980893	chr22:49980893:T:C	2.14153e-19	-4.97395e-10	-1.44507	6.20911e-08	-4.97395e-10	-1.4422
49981238	chr22:49981238:T:A	2.5406e-19	-4.97395e-10	-1.27419	7.14344e-08	-4.97395e-10	-1.30202
49981310	chr22:49981310:C:T	2.44125e-19	-4.97395e-10	-1.31408	6.88284e-08	-4.97395e-10	-1.33919
49981328	chr22:49981328:T:C	2.6712e-18	-4.97395e-10	1.07852	7.48118e-07	-4.97395e-10	1.04676
49981434	chr22:49981434:C:T	3.28658e-19	-4.97395e-10	-1.01674	9.09885e-08	-4.97395e-10	-1.06007
49981488	chr22:49981488:G:A	3.03756e-19	-4.97395e-10	-1.09554	8.50686e-08	-4.97395e-10	-1.12735
49981557	chr22:49981557:G:A	3.43363e-19	-4.97395e-10	-0.972972	9.469e-08	-4.97395e-10	-1.0202
49981565	chr22:49981565:G:A	2.63573e-18	-4.97395e-10	1.06515	7.34922e-07	-4.97395e-10	1.02896
49981608	chr22:49981608:A:C	3.09145e-19	-1.76264	0.684691	4.10803e-07	-0.248233	0.695542
49981609	chr22:49981609:A:C	4.1874e-19	0.678905	-1.45341	7.45121e-09	-2.12417	-1.43825
49981611	chr22:49981611:A:C	1.67626e-18	-4.97395e-10	0.612563	4.80248e-07	-4.97395e-10	0.603499
49981612	chr22:49981612:A:C	3.15248e-20	-1.9719	-1.38909	7.08153e-09	-2.2203	-1.39301
49981886	chr22:49981886:T:C	3.59649e-19	-4.97395e-10	-0.926632	9.9139e-08	-4.97395e-10	-0.974281
49981888	chr22:49981888:G:C	3.45928e-19	-4.97395e-10	-0.965529	9.55208e-08	-4.97395e-10	-1.01146
49981915	chr22:49981915:A:G	2.3166e-20	-2.27295	-1.39613	7.17975e-09	-2.25559	-1.34395
49981997	chr22:49981997:A:G	2.9623e-19	-4.97395e-10	-1.12062	8.2773e-08	-4.97395e-10	-1.1547
49982014	chr22:49982014:A:G	3.4405e-19	-4.97395e-10	-0.970973	9.50034e-08	-4.97395e-10	-1.01689
49982150	chr22:49982150:T:A	3.59689e-19	-4.97395e-10	-0.92652	9.91461e-08	-4.97395e-10	-0.97421
49982453	chr22:49982453:G:A	3.52972e-19	-4.97395e-10	-0.94537	9.73785e-08	-4.97395e-10	-0.992198
49982459	chr22:49982459:T:C	3.51915e-19	-4.97395e-10	-0.948371	9.70947e-08	-4.97395e-10	-0.995118
49982486	chr22:49982486:C:T	3.48898e-19	-4.97395e-10	-0.95698	9.62977e-08	-4.97395e-10	-1.00336
49982532	chr22:49982532:T:C	3.61538e-19	-4.97395e-10	-0.921393	9.96197e-08	-4.97395e-10	-0.969444
49982541	chr22:49982541:A:G	3.6566e-19	-4.97395e-10	-0.910056	1.00714e-07	-4.97395e-10	-0.958516
49982607	chr22:49982607:C:T	4.75036e-19	-4.97395e-10	-0.64837	1.29962e-07	-4.97395e-10	-0.703559
49982630	chr22:49982630:C:T	5.62114e-19	-4.97395e-10	-0.480056	1.53336e-07	-4.97395e-10	-0.538172
49982673	chr22:49982673:T:G	3.62126e-19	-4.97395e-10	-0.919768	9.97944e-08	-4.97395e-10	-0.967692
49983594	chr22:49983594:T:C	2.325e-19	-4.97395e-10	-1.36287	6.60354e-08	-4.97395e-10	-1.38061
49983597	chr22:49983597:C:A	3.01878e-19	-4.97395e-10	-1.10174	8.85555e-08	-4.97395e-10	-1.08717
49983616	chr22:49983616:A:G	2.17987e-15	8.6387	-0.855684	9.16379e-09	-2.04726	-1.30828
49983779	chr22:49983779:C:T	2.70095e-19	-4.97395e-10	-1.21299	7.61745e-08	-4.97395e-10	-1.23778
49983919	chr22:49983919:G:A	4.9689e-20	-1.80088	-1.1051	2.16956e-08	-1.36377	-1.12992
49983951	chr22:49983951:A:G	2.33808e-19	-4.97395e-10	-1.35726	6.64437e-08	-4.97395e-10	-1.37445
49984820	chr22:49984820:C:T	4.5853e-19	-4.97395e-10	-0.683735	1.30118e-07	-4.97395e-10	-0.702365
49984886	chr22:49984886:C:T	4.16681e-19	-4.97395e-10	-0.779438	1.13008e-07	-4.97395e-10	-0.843342
49984908	chr22:49984908:G:C	5.14698e-19	-4.97395e-10	-0.56818	1.3865e-07	-4.97395e-10	-0.638849
49984990	chr22:49984990:A:G	4.01835e-19	0.595963	-1.41168	7.25815e-09	-2.13993	-1.44875
49985025	chr22:49985025:C:T	5.12929e-19	-4.97395e-10	-0.571623	1.38173e-07	-4.97395e-10	-0.642297
49985141	chr22:49985141:T:G	5.48966e-19	-4.97395e-10	-0.503724	1.47465e-07	-4.97395e-10	-0.577211
49985150	chr22:49985150:C:T	5.50176e-19	-4.97395e-10	-0.501522	1.47785e-07	-4.97395e-10	-0.575047
49985224	chr22:49985224:AAGAAAAAGAAGAGAAAG:A	3.70612e-19	-4.97395e-10	-0.896605	1.01328e-07	-4.97395e-10	-0.952444
49985621	chr22:49985621:A:G	2.88714e-19	-4.97395e-10	-1.14632	8.12017e-08	-4.97395e-10	-1.17387
49985971	chr22:49985971:C:T	4.25962e-20	-2.21374	-0.846258	1.51511e-08	-1.96945	-0.88328
49986255	chr22:49986255:A:G	5.13355e-19	-4.97395e-10	-0.570793	1.38296e-07	-4.97395e-10	-0.64141
49986464	chr22:49986464:T:C	2.48244e-20	-2.21822	-1.38171	8.90669e-09	-2.00014	-1.38386
49986492	chr22:49986492:A:G	9.70311e-20	-2.23673	-4.33526e-10	2.6789e-08	-2.28281	-4.33526e-10
49986496	chr22:49986496:T:C	2.44577e-19	-4.97395e-10	-1.31223	6.9436e-08	-4.97395e-10	-1.3304
49987069	chr22:49987069:T:A	5.1371e-19	-4.97395e-10	-0.570101	1.38346e-07	-4.97395e-10	-0.641048
49987229	chr22:49987229:T:A	2.36206e-19	-4.97395e-10	-1.34706	6.92855e-08	-4.97395e-10	-1.33257
49987293	chr22:49987293:A:T	4.78301e-19	-4.97395e-10	-0.641519	1.2893e-07	-4.97395e-10	-0.711532
49987345	chr22:49987345:C:A	5.2663e-19	-4.97395e-10	-0.545263	1.41636e-07	-4.97395e-10	-0.617546
49987350	chr22:49987350:C:T	4.21688e-20	-2.23207	-0.838005	1.47189e-08	-2.00548	-0.876195
49987672	chr22:49987672:G:C	1.10373e-18	-4.97395e-10	0.194688	2.99532e-07	-4.97395e-10	0.131418
49987773	chr22:49987773:G:A	4.59925e-19	-4.97395e-10	-0.680697	1.24828e-07	-4.97395e-10	-0.743869
49987845	chr22:49987845:T:C	5.34076e-19	-4.97395e-10	-0.531222	1.43584e-07	-4.97395e-10	-0.603883
49987854	chr22:49987854:C:T	5.67223e-19	-4.97395e-10	-0.471007	1.52503e-07	-4.97395e-10	-0.54362
49988238	chr22:49988238:C:T	5.1478e-19	-4.97395e-10	-0.56802	1.38618e-07	-4.97395e-10	-0.639085
49988247	chr22:49988247:G:A	5.17749e-19	-4.97395e-10	-0.562269	1.36364e-07	-4.97395e-10	-0.655477
49988283	chr22:49988283:T:C	6.75816e-19	-4.97395e-10	-0.295839	1.81042e-07	-4.97395e-10	-0.372078
49988330	chr22:49988330:A:G	5.33341e-19	-4.97395e-10	-0.532599	1.43429e-07	-4.97395e-10	-0.604966
49988386	chr22:49988386:A:C	2.29796e-19	-4.97395e-10	-1.37457	6.53788e-08	-4.97395e-10	-1.39061
49988462	chr22:49988462:C:T	2.43116e-19	-4.97395e-10	-1.31822	6.98093e-08	-4.97395e-10	-1.32504
49989128	chr22:49989128:G:A	2.99254e-19	-4.97395e-10	-1.11047	8.87996e-08	-4.97395e-10	-1.08442
49989410	chr22:49989410:A:G	3.17604e-19	-4.97395e-10	-1.05096	9.29405e-08	-4.97395e-10	-1.03884
49989749	chr22:49989749:A:T	5.2326e-19	-4.97395e-10	-0.551681	1.40823e-07	-4.97395e-10	-0.623302
49989953	chr22:49989953:C:T	4.29459e-20	-2.22229	-0.829528	1.51299e-08	-1.98626	-0.867877
49989954	chr22:49989954:G:A	5.1997e-19	-4.97395e-10	-0.557989	1.39973e-07	-4.97395e-10	-0.629356
49989957	chr22:49989957:C:T	2.12345e-19	-4.97395e-10	-1.45355	6.13881e-08	-4.97395e-10	-1.45359
49990152	chr22:49990152:C:T	5.21865e-19	-4.97395e-10	-0.55435	1.40466e-07	-4.97395e-10	-0.625838
49990227	chr22:49990227:A:C	4.65323e-20	-2.00403	-0.967579	1.06634e-08	-2.22986	-0.97413
49990264	chr22:49990264:A:G	5.3034e-19	-4.97395e-10	-0.538242	1.42632e-07	-4.97395e-10	-0.610533
49990355	chr22:49990355:C:T	2.47579e-19	-4.97395e-10	-1.30003	7.24631e-08	-4.97395e-10	-1.28773
49990461	chr22:49990461:A:G	5.31624e-19	-4.97395e-10	-0.535824	1.43031e-07	-4.97395e-10	-0.607741
49990517	chr22:49990517:G:A	6.14401e-19	-4.97395e-10	-0.391113	1.65104e-07	-4.97395e-10	-0.464228
49990665	chr22:49990665:G:C	9.74881e-20	-2.23203	-4.33526e-10	3.86697e-08	-1.91575	-4.33526e-10
49990667	chr22:49990667:G:C	9.12315e-20	-2.29836	-4.33526e-10	3.2396e-08	-2.09277	-4.33526e-10
49990669	chr22:49990669:G:C	5.03938e-19	-0.589308	-4.33526e-10	4.91644e-08	-1.67563	-4.33526e-10
49990671	chr22:49990671:G:C	3.19421e-19	-1.04525	-4.33526e-10	5.82084e-08	-1.50677	-4.33526e-10
49990679	chr22:49990679:G:C	2.12482e-19	-4.97395e-10	-1.4529	6.13922e-08	-4.97395e-10	-1.45352
49990683	chr22:49990683:G:C	2.14154e-19	-4.97395e-10	-1.44507	6.17125e-08	-4.97395e-10	-1.44832
49990685	chr22:49990685:G:C	2.12861e-19	-4.97395e-10	-1.45112	6.16663e-08	-4.97395e-10	-1.44907
49990742	chr22:49990742:A:G	5.36986e-19	-4.97395e-10	-0.525789	1.44331e-07	-4.97395e-10	-0.598694
49990822	chr22:49990822:A:G	5.18801e-19	-4.97395e-10	-0.560239	1.39665e-07	-4.97395e-10	-0.631555
49991172	chr22:49991172:G:T	5.24108e-19	-4.97395e-10	-0.550063	1.4104e-07	-4.97395e-10	-0.62176
49991291	chr22:49991291:G:A	1.32322e-18	-4.97395e-10	0.376064	4.28543e-07	-4.97395e-10	0.489587
49991334	chr22:49991334:A:G	5.03223e-19	-4.97395e-10	-0.590727	1.35647e-07	-4.97395e-10	-0.660751
49991466	chr22:49991466:C:G	5.06845e-19	-4.97395e-10	-0.583555	1.36578e-07	-4.97395e-10	-0.653906
49991682	chr22:49991682:T:G	3.22718e-19	-4.97395e-10	-1.03498	9.0152e-08	-4.97395e-10	-1.06931
49991898	chr22:49991898:G:T	4.97053e-19	-4.97395e-10	-0.603064	1.3408e-07	-4.97395e-10	-0.67237
49991982	chr22:49991982:G:C	2.16336e-19	-4.97395e-10	-1.43493	6.25943e-08	-4.97395e-10	-1.43413
49992026	chr22:49992026:C:T	5.04122e-19	-4.97395e-10	-0.588941	1.3588e-07	-4.97395e-10	-0.659031
49992219	chr22:49992219:A:T	5.09771e-19	-4.97395e-10	-0.577799	1.37335e-07	-4.97395e-10	-0.64838
49992290	chr22:49992290:C:A	3.58402e-18	-4.97395e-10	1.37248	1.00058e-06	-4.97395e-10	1.33753
49992397	chr22:49992397:T:C	2.43529e-19	-4.97395e-10	-1.31652	6.92552e-08	-4.97395e-10	-1.33301
49992517	chr22:49992517:C:T	5.29341e-19	-4.97395e-10	-0.540127	1.42394e-07	-4.97395e-10	-0.612209
49992636	chr22:49992636:A:G	5.18748e-19	-4.97395e-10	-0.560342	1.39657e-07	-4.97395e-10	-0.631614
49992676	chr22:49992676:G:A	1.32628e-18	-4.97395e-10	0.378374	4.24131e-07	-4.97395e-10	0.479239
49992741	chr22:49992741:C:G	5.20948e-19	-4.97395e-10	-0.556109	1.40226e-07	-4.97395e-10	-0.627545
49992985	chr22:49992985:C:T	4.5833e-20	-2.15728	-0.829475	1.73209e-08	-1.85138	-0.867512
49993515	chr22:49993515:C:T	1.10282e-19	-2.10872	-4.33526e-10	4.09752e-08	-1.85784	-4.33526e-10
49994347	chr22:49994347:C:T	1.73585e-18	-4.97395e-10	0.647494	5.59178e-07	-4.97395e-10	0.755664
49994591	chr22:49994591:A:G	2.35554e-20	-2.26098	-1.39143	7.16444e-09	-2.24833	-1.35334
49994706	chr22:49994706:G:A	4.44252e-19	-4.97395e-10	-0.715367	1.31774e-07	-4.97395e-10	-0.689719
49995031	chr22:49995031:G:A	2.46008e-19	-4.97395e-10	-1.30639	6.98182e-08	-4.97395e-10	-1.32491
49997051	chr22:49997051:A:G	3.09041e-20	-1.93122	-1.44966	1.32152e-08	-1.54082	-1.44862
49997571	chr22:49997571:G:C	9.84046e-20	-2.22267	-4.33526e-10	2.63633e-08	-2.29883	-4.33526e-10
49997783	chr22:49997783:G:T	2.67792e-19	-4.97395e-10	-1.22155	7.85114e-08	-4.97395e-10	-1.20756
49998875	chr22:49998875:GTGTC:G	2.15152e-19	-4.97395e-10	-1.44042	6.2413e-08	-4.97395e-10	-1.43703
49999232	chr22:49999232:A:G	1.12954e-19	-2.08478	-4.33526e-10	2.64196e-08	-2.2967	-4.33526e-10
49999679	chr22:49999679:GGAGGTGGGTGGGGCCTAGGCCTGGCCGGGGGCGGGGCGC:G	9.30509e-20	-2.27861	-4.33526e-10	3.4925e-08	-2.0176	-4.33526e-10
49999757	chr22:49999757:C:T	1.21625e-19	-2.01082	-4.33526e-10	2.66145e-08	-2.28935	-4.33526e-10
50000165	chr22:50000165:C:T	2.44132e-20	-2.24671	-1.36992	9.44349e-09	-1.94366	-1.38182
50000339	chr22:50000339:G:A	2.17116e-19	-4.97395e-10	-1.43133	6.2606e-08	-4.97395e-10	-1.43394
50001001	chr22:50001001:A:G	3.35711e-20	-1.87119	-1.4269	1.55591e-08	-1.40103	-1.42512
50001288	chr22:50001288:G:A	2.16209e-19	-4.97395e-10	-1.43552	6.27493e-08	-4.97395e-10	-1.43166
50001369	chr22:50001369:C:G	1.1746e-18	0.516282	-0.25936	2.02209e-08	-2.12525	-0.438839
50001452	chr22:50001452:T:C	4.9915e-20	-2.28831	-0.613125	1.47635e-08	-2.21044	-0.668212
50001507	chr22:50001507:C:A	3.92127e-19	0.610476	-1.45065	7.52864e-09	-2.13628	-1.41581
50001706	chr22:50001706:G:A	2.23571e-19	-4.97395e-10	-1.40203	6.40308e-08	-4.97395e-10	-1.41144
50001867	chr22:50001867:T:C	4.17548e-20	-1.84081	-1.23914	1.90433e-08	-1.37535	-1.24873
50002236	chr22:50002236:C:T	2.13372e-19	-4.97395e-10	-1.44872	6.18709e-08	-4.97395e-10	-1.44575
50002452	chr22:50002452:C:T	2.15878e-19	-4.97395e-10	-1.43704	6.25654e-08	-4.97395e-10	-1.43459
50002738	chr22:50002738:G:A	2.1336e-19	-0.000922063	-1.44786	6.78074e-09	-2.20321	-1.45351
50002869	chr22:50002869:G:C	1.81701e-18	0.460351	0.232835	5.30749e-08	-2.1468	0.547701
50002921	chr22:50002921:G:A	1.02779e-19	-2.17917	-4.33526e-10	2.68548e-08	-2.28036	-4.33526e-10
50003092	chr22:50003092:C:T	6.69957e-19	0.968698	-1.27325	2.50973e-08	-1.04238	-1.30567
50003121	chr22:50003121:C:T	2.39858e-19	-4.97395e-10	-1.33171	7.07096e-08	-4.97395e-10	-1.31222
50003197	chr22:50003197:C:T	2.20397e-19	-4.97395e-10	-1.41633	6.44387e-08	-4.97395e-10	-1.40509
50003244	chr22:50003244:G:A	1.78434e-18	0.388487	0.286557	5.52625e-08	-2.16397	0.605265
50003556	chr22:50003556:A:C	4.10144e-20	-1.80306	-1.29477	1.9882e-08	-1.29203	-1.28895
50004199	chr22:50004199:C:T	3.03618e-19	0.29243	-1.38842	6.37807e-08	-0.0357496	-1.3796
50004245	chr22:50004245:A:G	2.14166e-19	-4.97395e-10	-1.44501	6.23193e-08	-4.97395e-10	-1.43853
50004724	chr22:50004724:G:A	1.45741e-19	-0.509946	-1.31998	7.56802e-09	-2.27859	-1.26828
50005062	chr22:50005062:C:T	9.22015e-20	-2.28778	-4.33526e-10	2.65983e-08	-2.28996	-4.33526e-10
50005637	chr22:50005637:G:A	3.74407e-20	-2.10613	-1.08287	1.62125e-08	-1.71415	-1.07087
50005970	chr22:50005970:C:T	1.4005e-19	-1.86976	-4.33526e-10	2.10578e-07	-0.220946	-4.33526e-10
50006055	chr22:50006055:A:G	6.35087e-20	-2.03021	-0.630374	2.71786e-08	-1.61626	-0.652117
50006259	chr22:50006259:C:A	2.56653e-19	-4.97395e-10	-1.26403	7.29631e-08	-4.97395e-10	-1.28085
50006356	chr22:50006356:A:G	1.55388e-18	-4.97395e-10	0.536748	5.10488e-07	-4.97395e-10	0.664563
50006822	chr22:50006822:G:A	1.19456e-18	-4.97395e-10	0.273776	3.25383e-07	-4.97395e-10	0.2142
50006930	chr22:50006930:G:A	1.99631e-19	-1.51529	-4.33526e-10	5.2161e-08	-1.61647	-4.33526e-10
50007172	chr22:50007172:T:C	3.78614e-20	-2.05919	-1.11864	1.69197e-08	-1.63307	-1.10926
50007493	chr22:50007493:C:T	3.78593e-20	-2.15404	-1.02385	1.57714e-08	-1.80112	-1.01148
50008214	chr22:50008214:A:G	8.89744e-20	-2.29254	-0.0308696	2.65542e-08	-2.19289	-0.0987262
50008559	chr22:50008559:C:T	3.08968e-20	-1.99411	-1.38699	1.41277e-08	-1.54734	-1.37532
50008923	chr22:50008923:C:T	3.89711e-19	0.505781	-1.35214	8.60728e-09	-2.13422	-1.28398
50008925	chr22:50008925:T:C	6.21889e-19	0.940062	-1.31906	2.0085e-08	-1.19842	-1.37241
50008955	chr22:50008955:G:A	4.08565e-19	0.04651	-0.84562	2.1203e-08	-1.59964	-0.917027
50009349	chr22:50009349:G:T	2.34812e-19	-1.35297	-4.33526e-10	6.12198e-08	-1.45633	-4.33526e-10
50009443	chr22:50009443:C:T	2.17015e-19	-4.97395e-10	-1.4318	6.2337e-08	-4.97395e-10	-1.43825
50010120	chr22:50010120:A:G	2.32099e-18	0.782194	0.155795	4.56488e-07	0.461963	0.0907954
50010433	chr22:50010433:T:C	5.92263e-20	-1.77823	-0.952169	1.11095e-08	-2.14575	-1.01725
50011102	chr22:50011102:A:G	8.22231e-20	-1.68061	-0.721719	7.1415e-08	-0.593826	-0.70847
50011333	chr22:50011333:A:C	7.57128e-20	-2.15333	-0.331481	5.71923e-08	-1.34722	-0.177166
50011704	chr22:50011704:G:C	3.62233e-20	-2.08987	-1.13219	1.90326e-08	-1.50659	-1.11806
50012026	chr22:50012026:T:C	5.40593e-20	-1.82888	-0.992797	1.26548e-08	-2.00068	-1.03209
50012062	chr22:50012062:C:T	3.17337e-19	-2.20925	1.15745	1.09237e-07	-2.17934	1.30206
50012079	chr22:50012079:CTGAG:C	3.23228e-19	-2.20694	1.17354	1.1074e-07	-2.18213	1.31851
50012114	chr22:50012114:C:T	3.1368e-19	-2.21799	1.1546	1.10121e-07	-2.16869	1.29947
50012358	chr22:50012358:C:T	1.29336e-19	-1.04252	-0.906828	2.94341e-08	-1.3455	-0.843149
50013228	chr22:50013228:C:A	2.12596e-19	-4.97395e-10	-1.45237	6.1426e-08	-4.97395e-10	-1.45297
50013342	chr22:50013342:C:T	2.98777e-20	-2.21292	-1.20173	1.86033e-08	-1.47344	-1.17403
50013522	chr22:50013522:A:G	2.13913e-19	-2.2811	0.834907	1.31043e-07	-1.69932	1.00404
50013778	chr22:50013778:A:G	8.76364e-20	-2.29487	-0.0436943	4.08384e-08	-1.94749	0.0863037
50014607	chr22:50014607:T:C	3.09787e-20	-1.98157	-1.39689	6.96902e-09	-2.21855	-1.41078
50014641	chr22:50014641:G:A	2.20471e-19	-4.97395e-10	-1.41599	6.33872e-08	-4.97395e-10	-1.42154
50016048	chr22:50016048:T:C	5.69586e-18	-4.97395e-10	1.83573	1.38042e-06	-4.97395e-10	1.65934
50016396	chr22:50016396:A:G	8.81388e-20	-1.17694	-1.1559	8.29768e-09	-2.21431	-1.24052
50016430	chr22:50016430:A:T	4.64173e-19	-4.97395e-10	-0.671502	1.42792e-07	-4.97395e-10	-0.609415
50016620	chr22:50016620:C:T	9.3703e-19	1.44513	-1.41417	2.04793e-07	1.15679	-1.40559
50016637	chr22:50016637:A:G	5.93416e-19	-0.425865	-4.33526e-10	1.70784e-07	-0.430407	-4.33526e-10
50016931	chr22:50016931:G:A	1.33866e-18	-4.97395e-10	0.387664	4.04357e-07	-4.97395e-10	0.431495
50016961	chr22:50016961:A:G	2.6512e-19	-4.97395e-10	-1.23158	7.75614e-08	-4.97395e-10	-1.21973
50017092	chr22:50017092:A:G	7.27993e-19	1.06813	-1.28959	1.18567e-08	-1.84109	-1.25681
50017166	chr22:50017166:G:T	1.36382e-19	-0.583974	-1.31233	6.99027e-09	-2.24827	-1.37802
50017550	chr22:50017550:C:T	2.78501e-18	-4.97395e-10	1.12025	8.47173e-07	-4.97395e-10	1.1711
50017714	chr22:50017714:G:A	2.20195e-19	-4.97395e-10	-1.41724	6.41559e-08	-4.97395e-10	-1.40949
50017860	chr22:50017860:G:A	2.49643e-18	-4.97395e-10	1.01086	7.59349e-07	-4.97395e-10	1.06166
50017883	chr22:50017883:G:A	1.0501e-19	-2.1577	-4.33526e-10	2.81989e-08	-2.23152	-4.33526e-10
50018008	chr22:50018008:G:C	2.55454e-19	-4.97395e-10	-1.26872	7.26338e-08	-4.97395e-10	-1.28537
50018362	chr22:50018362:G:A	3.17498e-18	0.30089	0.950405	7.75143e-08	-2.08336	0.863019
50018405	chr22:50018405:TCAAA:T	1.04964e-19	-2.15814	-4.33526e-10	2.70784e-08	-2.27207	-4.33526e-10
50018612	chr22:50018612:C:T	2.91318e-20	-2.11315	-1.32678	1.18994e-08	-1.79525	-1.29906
50018833	chr22:50018833:C:T	2.24215e-19	-1.39915	-4.33526e-10	6.88792e-08	-1.33845	-4.33526e-10
50018928	chr22:50018928:G:A	2.81816e-19	-4.97395e-10	-1.17051	8.01418e-08	-4.97395e-10	-1.18701
50019255	chr22:50019255:G:A	3.53682e-19	-0.943362	-4.33526e-10	9.38802e-08	-1.02878	-4.33526e-10
50019333	chr22:50019333:A:G	9.4177e-18	1.45576	0.882828	1.21653e-07	-1.60842	0.838792
50019570	chr22:50019570:T:TCAAG	9.83877e-20	-0.791525	-1.43132	2.53403e-08	-0.908634	-1.42977
50019680	chr22:50019680:G:A	1.04044e-19	-2.16695	-4.33526e-10	2.80671e-08	-2.23621	-4.33526e-10
50019854	chr22:50019854:C:T	3.80501e-19	-4.97395e-10	-0.870271	1.15917e-07	-4.97395e-10	-0.817932
50020084	chr22:50020084:T:C	3.61092e-19	-0.922629	-4.33526e-10	9.54397e-08	-1.01231	-4.33526e-10
50022980	chr22:50022980:TGTCCATGTACAAAATCAGGGCATGTCCCACATTTTAGCAACAAACCAGAACCAAGAGGTGAATTTACCAACACGTCAGGAC:T	2.67287e-19	-4.97395e-10	-1.22344	7.81736e-08	-4.97395e-10	-1.21187
50023039	chr22:50023039:T:C	2.42184e-19	-4.97395e-10	-1.32206	7.09565e-08	-4.97395e-10	-1.30874
50023048	chr22:50023048:C:T	8.30236e-19	1.24981	-1.33986	6.75324e-09	-2.25387	-1.40691
50023178	chr22:50023178:T:C	3.38214e-20	-1.88096	-1.40971	6.59318e-09	-2.29262	-1.39214
50023679	chr22:50023679:G:A	2.40992e-19	-4.97395e-10	-1.327	7.00604e-08	-4.97395e-10	-1.32145
50023877	chr22:50023877:G:A	3.55444e-19	-0.938394	-4.33526e-10	9.3728e-08	-1.03041	-4.33526e-10
50024177	chr22:50024177:A:C	1.39873e-19	-0.425553	-1.44547	6.39932e-09	-2.26106	-1.45355
50024193	chr22:50024193:A:G	3.0546e-19	-4.97395e-10	-1.08994	8.97777e-08	-4.97395e-10	-1.07347
50024197	chr22:50024197:C:T	9.11087e-20	-2.04133	-0.258376	2.16253e-08	-2.1669	-0.330039
50024232	chr22:50024232:A:G	1.40249e-19	-1.86834	-4.33526e-10	7.42612e-08	-1.26322	-4.33526e-10
50024260	chr22:50024260:T:C	3.18544e-19	-4.97395e-10	-1.048	8.93608e-08	-4.97395e-10	-1.07812
50024303	chr22:50024303:T:C	2.00778e-18	1.44047	-0.647445	2.46903e-08	-1.6687	-0.695696
50024371	chr22:50024371:C:T	2.01405e-18	1.43941	-0.64327	2.4879e-08	-1.66301	-0.693775
50024376	chr22:50024376:C:T	1.94066e-18	1.31912	-0.560093	2.56534e-08	-1.71312	-0.613007
50024626	chr22:50024626:T:C	1.10299e-19	-1.18176	-0.926804	4.31673e-08	-0.785765	-1.01996
50024802	chr22:50024802:T:C	5.69021e-20	-1.76823	-1.0022	1.19809e-08	-2.06403	-1.02345
50025227	chr22:50025227:A:G	1.21791e-18	-4.97395e-10	0.293133	3.65029e-07	-4.97395e-10	0.329174
50025252	chr22:50025252:A:T	5.18978e-20	-1.77157	-1.09092	1.08774e-08	-2.07759	-1.10652
50025704	chr22:50025704:G:A	8.42288e-20	-0.930015	-1.44821	2.03476e-08	-1.10626	-1.45158
50025968	chr22:50025968:A:G	6.03844e-20	-1.62676	-1.08427	1.01254e-08	-2.15445	-1.10131
50026010	chr22:50026010:G:C	6.16102e-20	-1.61619	-1.07475	1.01686e-08	-2.15945	-1.09204
50026053	chr22:50026053:A:G	2.17514e-19	-4.97395e-10	-1.4295	6.36621e-08	-4.97395e-10	-1.41721
50026067	chr22:50026067:G:A	3.43905e-20	-2.08906	-1.18492	1.35516e-08	-1.76329	-1.20101
50026498	chr22:50026498:C:T	3.46769e-19	-4.97395e-10	-0.9631	9.80403e-08	-4.97395e-10	-0.985425
50026895	chr22:50026895:C:T	3.73807e-19	-0.888021	-4.33526e-10	1.56934e-06	1.7876	-4.33526e-10
50027284	chr22:50027284:A:G	6.08802e-20	-1.26446	-1.4384	1.64674e-08	-1.33249	-1.43693
50027326	chr22:50027326:G:A	1.04067e-19	-2.16672	-4.33526e-10	2.79247e-08	-2.24129	-4.33526e-10
50027458	chr22:50027458:C:T	5.92206e-20	-1.29691	-1.43358	1.61686e-08	-1.35577	-1.43196
50027726	chr22:50027726:A:G	3.26449e-19	-4.97395e-10	-1.02349	9.63507e-08	-4.97395e-10	-1.00281
50027880	chr22:50027880:G:A	2.94142e-19	-4.97395e-10	-1.1277	8.63134e-08	-4.97395e-10	-1.11282
50027978	chr22:50027978:C:T	3.38829e-19	-0.986263	-4.33526e-10	1.33857e-06	1.62855	-4.33526e-10
50028113	chr22:50028113:T:C	2.04025e-19	-0.729269	-0.764251	2.53725e-08	-1.58549	-0.751647
50028114	chr22:50028114:G:A	5.10669e-20	-1.82385	-1.05477	1.16161e-08	-2.04602	-1.0724
50028255	chr22:50028255:A:T	2.1325e-19	-4.97395e-10	-1.44929	6.20042e-08	-4.97395e-10	-1.4436
50029549	chr22:50029549:A:G	2.39957e-20	-2.29476	-1.33912	2.70149e-08	-0.89605	-1.37837
50029610	chr22:50029610:G:A	8.24821e-19	1.35154	-1.44813	1.05935e-08	-1.78408	-1.42649
50029699	chr22:50029699:T:C	1.46061e-19	-0.40957	-1.41816	7.79317e-08	0.219039	-1.43401
50029791	chr22:50029791:C:T	7.29083e-19	-0.219973	-4.33526e-10	6.44818e-06	3.20075	-4.33526e-10
50029952	chr22:50029952:C:G	6.72116e-19	-4.97395e-10	-0.30133	2.14008e-07	-4.97395e-10	-0.204793
50030504	chr22:50030504:G:T	1.68533e-19	-1.37475	-0.309873	1.77499e-08	-2.28337	-0.411056
50031116	chr22:50031116:A:C	2.81288e-18	1.69987	-0.569667	4.62573e-08	-0.975702	-0.760882
50031251	chr22:50031251:C:T	1.29104e-19	-1.08174	-0.869407	2.24979e-07	0.739333	-0.894128
50031767	chr22:50031767:A:G	2.14838e-19	-4.97395e-10	-1.44187	6.1934e-08	-4.97395e-10	-1.44473
50032087	chr22:50032087:C:T	6.07599e-19	-1.85659	1.45435	1.0837e-07	-2.29027	1.40502
50032470	chr22:50032470:G:A	5.34492e-20	-2.07854	-0.75449	1.42314e-08	-2.16651	-0.748848
50032540	chr22:50032540:G:A	2.12871e-19	-4.97395e-10	-1.45107	6.14599e-08	-4.97395e-10	-1.45242
50033013	chr22:50033013:T:G	2.99696e-19	0.336815	-1.44581	6.6417e-09	-2.25852	-1.41891
50033033	chr22:50033033:G:A	1.10782e-19	-2.1042	-4.33526e-10	6.68573e-08	-1.36824	-4.33526e-10
50033039	chr22:50033039:A:G	1.1007e-18	1.59969	-1.40775	9.82613e-09	-1.848	-1.43775
50033191	chr22:50033191:AC:A	2.79483e-19	0.272394	-1.45121	6.50727e-09	-2.26583	-1.43205
50033256	chr22:50033256:T:C	2.1289e-19	-4.97395e-10	-1.45098	6.16064e-08	-4.97395e-10	-1.45004
50033613	chr22:50033613:T:G	3.67809e-19	0.546615	-1.45081	6.82309e-09	-2.2194	-1.4311
50033701	chr22:50033701:C:T	4.28658e-20	-1.62226	-1.43143	5.45881e-08	-0.147338	-1.42365
50033757	chr22:50033757:G:A	5.05834e-20	-1.76462	-1.12352	2.0224e-08	-1.43965	-1.12428
50033925	chr22:50033925:T:C	4.64202e-20	-1.85739	-1.11663	1.81546e-08	-1.55466	-1.11722
50034160	chr22:50034160:T:C	5.83227e-19	-4.97395e-10	-0.443184	1.77241e-07	-4.97395e-10	-0.393293
50034283	chr22:50034283:C:T	2.9274e-19	-1.51189	0.379416	3.59971e-08	-2.28326	0.295898
50034626	chr22:50034626:C:T	4.75583e-20	-2.12421	-0.825591	3.84161e-08	-1.06826	-0.854067
50035094	chr22:50035094:G:A	3.73593e-19	-4.97395e-10	-0.888594	1.01042e-07	-4.97395e-10	-0.955264
50035189	chr22:50035189:A:G	2.32309e-18	2.3642	-1.42531	1.32384e-08	-1.54037	-1.44731
50035202	chr22:50035202:T:C	2.61182e-18	2.50096	-1.44491	1.44014e-08	-1.48017	-1.42331
50035207	chr22:50035207:G:T	2.32736e-18	2.36711	-1.42638	1.32433e-08	-1.5395	-1.44782
50035215	chr22:50035215:A:G	2.43023e-18	2.4083	-1.42432	1.34624e-08	-1.52406	-1.44684
50035290	chr22:50035290:A:G	2.46847e-18	2.43704	-1.43744	1.35729e-08	-1.51059	-1.45214
50035352	chr22:50035352:C:T	5.51587e-20	-1.43499	-1.36656	2.23065e-08	-1.08044	-1.38549
50035532	chr22:50035532:C:T	2.22634e-17	4.31026	-1.11132	1.07013e-07	0.323102	-1.22095
50035559	chr22:50035559:C:T	5.78395e-19	-4.97395e-10	-0.451503	1.83764e-07	-4.97395e-10	-0.357151
50036428	chr22:50036428:A:G	2.85319e-18	2.56658	-1.42215	1.46475e-08	-1.44091	-1.44562
50036514	chr22:50036514:G:A	6.13721e-19	-1.59151	1.19929	7.98808e-08	-2.27325	1.08298
50036607	chr22:50036607:T:C	3.82544e-19	-4.97395e-10	-0.864917	1.03309e-07	-4.97395e-10	-0.933079
50036832	chr22:50036832:G:A	2.12628e-19	-4.97395e-10	-1.45222	6.15135e-08	-4.97395e-10	-1.45155
50037870	chr22:50037870:T:C	2.18594e-19	-4.97395e-10	-1.42454	6.24515e-08	-4.97395e-10	-1.43641
50038256	chr22:50038256:CATTT:C	5.27849e-19	-4.97395e-10	-0.54295	1.6365e-07	-4.97395e-10	-0.473073
50038716	chr22:50038716:G:A	3.0726e-19	-1.08407	-4.33526e-10	6.41189e-08	-1.41007	-4.33526e-10
50039300	chr22:50039300:G:A	6.12817e-18	-4.97395e-10	1.90889	2.12006e-06	-4.97395e-10	2.08839
50039321	chr22:50039321:A:G	3.03737e-19	-4.97395e-10	-1.0956	8.9457e-08	-4.97395e-10	-1.07705
50040184	chr22:50040184:GACGGACCTC:G	4.30628e-19	-4.97395e-10	-0.746516	1.27055e-07	-4.97395e-10	-0.726183
50040399	chr22:50040399:T:C	1.68904e-17	3.74142	-0.818681	1.418e-07	0.122313	-0.738696
50040557	chr22:50040557:A:C	2.30234e-19	-4.97395e-10	-1.37266	6.77465e-08	-4.97395e-10	-1.35503
50040615	chr22:50040615:T:A	1.89478e-18	1.79076	-1.05566	1.8199e-08	-1.68203	-0.987405
50041086	chr22:50041086:G:A	4.41248e-19	-4.97395e-10	-0.722154	1.36282e-07	-4.97395e-10	-0.656077
50041251	chr22:50041251:A:G	2.14363e-19	-1.44409	-4.33526e-10	3.78283e-08	-1.93775	-4.33526e-10
50041427	chr22:50041427:A:C	1.56932e-18	1.49311	-0.946468	1.82004e-08	-1.79903	-0.870333
50041573	chr22:50041573:T:C	2.17755e-19	-4.97395e-10	-1.42839	6.33028e-08	-4.97395e-10	-1.42288
50041644	chr22:50041644:G:A	2.12437e-19	-4.97395e-10	-1.45311	6.14421e-08	-4.97395e-10	-1.45271
50041679	chr22:50041679:C:T	1.42807e-17	3.59906	-0.844156	1.23538e-07	0.0123023	-0.766557
50042148	chr22:50042148:C:T	3.65013e-20	-1.85611	-1.3583	3.66742e-08	-0.603386	-1.36535
50042241	chr22:50042241:C:T	1.40613e-19	-1.86575	-4.33526e-10	2.84008e-08	-2.22439	-4.33526e-10
50042486	chr22:50042486:T:A	3.7211e-20	-1.81243	-1.38272	1.38888e-08	-1.53991	-1.39981
50043822	chr22:50043822:G:A	8.09442e-18	3.46374	-1.27657	7.1034e-08	-0.090329	-1.21732
50043936	chr22:50043936:G:A	5.02304e-19	-4.97395e-10	-0.592556	1.36938e-07	-4.97395e-10	-0.651273
50044449	chr22:50044449:A:G	4.20214e-20	-1.93001	-1.14357	3.90784e-08	-0.753315	-1.15192
50044531	chr22:50044531:C:T	1.06592e-19	-2.14275	-4.33526e-10	6.22591e-08	-1.4395	-4.33526e-10
50044688	chr22:50044688:A:G	5.1435e-17	3.96272	0.0735896	4.30068e-07	0.264647	0.228491
50044694	chr22:50044694:C:T	2.13095e-19	-4.97395e-10	-1.45002	6.1478e-08	-4.97395e-10	-1.45212
50045421	chr22:50045421:T:C	3.23641e-18	2.65254	-1.38208	2.71283e-08	-0.973614	-1.29661
50045460	chr22:50045460:A:G	3.11555e-18	1.55833	-0.32593	3.69454e-08	-1.76832	-0.193047
50045554	chr22:50045554:C:T	2.1248e-19	-4.97395e-10	-1.45291	6.13943e-08	-4.97395e-10	-1.45349
50045900	chr22:50045900:C:T	5.14647e-19	-4.97395e-10	-0.568278	1.36766e-07	-4.97395e-10	-0.65253
50045976	chr22:50045976:G:A	5.63065e-19	-4.97395e-10	-0.478365	1.48964e-07	-4.97395e-10	-0.567099
50046145	chr22:50046145:C:T	4.81833e-20	-1.8979	-1.03884	4.61072e-08	-0.69117	-1.04867
50046394	chr22:50046394:G:A	7.91327e-19	-4.97395e-10	-0.138049	2.17042e-07	-4.97395e-10	-0.190714
50046464	chr22:50046464:T:C	8.9634e-20	-0.901955	-1.41407	7.60461e-09	-2.13574	-1.40631
50046597	chr22:50046597:A:C	6.05844e-18	1.52635	0.371096	7.56171e-08	-1.77457	0.529446
50046717	chr22:50046717:C:T	3.16603e-15	8.15623	-4.33526e-10	2.64584e-08	-2.29523	-4.33526e-10
50046831	chr22:50046831:G:C	2.67551e-19	-4.97395e-10	-1.22245	7.55479e-08	-4.97395e-10	-1.24604
50046912	chr22:50046912:T:C	5.70965e-20	-1.8973	-0.869717	5.43739e-08	-0.694691	-0.880229
50047272	chr22:50047272:G:C	7.10633e-19	-4.97395e-10	-0.245604	1.98959e-07	-4.97395e-10	-0.277705
50047289	chr22:50047289:A:C	2.22117e-19	-4.97395e-10	-1.40856	6.44743e-08	-4.97395e-10	-1.40454
50047364	chr22:50047364:T:C	5.01451e-19	-0.977461	0.383206	5.13803e-08	-2.17572	0.544175
50047397	chr22:50047397:C:T	2.8255e-19	-4.97395e-10	-1.1679	8.03188e-08	-4.97395e-10	-1.1848
50047415	chr22:50047415:G:A	1.579e-18	-4.97395e-10	0.552785	4.23415e-07	-4.97395e-10	0.477549
50047553	chr22:50047553:G:C	3.17968e-20	-2.09076	-1.26163	2.46043e-08	-1.09626	-1.27162
50048139	chr22:50048139:TG:T	3.86845e-19	-4.97395e-10	-0.853737	1.08771e-07	-4.97395e-10	-0.881556
50048163	chr22:50048163:T:C	1.67211e-19	-1.6925	-4.33526e-10	8.66616e-08	-1.10879	-4.33526e-10
50048260	chr22:50048260:G:C	1.01579e-19	-2.27269	0.0817617	2.99068e-08	-2.14238	-0.0303397
50048369	chr22:50048369:T:C	2.17599e-19	-4.97395e-10	-1.42911	6.24492e-08	-4.97395e-10	-1.43645
50048382	chr22:50048382:A:T	3.46319e-19	-4.97395e-10	-0.9644	1.03357e-07	-4.97395e-10	-0.932611
50049138	chr22:50049138:T:C	3.82748e-19	-0.813049	-0.0513344	3.40101e-08	-2.13002	0.085874
50049724	chr22:50049724:T:C	5.04283e-20	-1.97459	-0.916619	1.08758e-08	-2.29804	-0.88622
50049756	chr22:50049756:G:A	1.04779e-18	-4.97395e-10	0.142674	2.70152e-07	-4.97395e-10	0.0281821
50049791	chr22:50049791:C:T	6.49274e-19	-4.97395e-10	-0.335905	1.91075e-07	-4.97395e-10	-0.318137
50050098	chr22:50050098:C:T	3.12008e-19	-4.97395e-10	-1.06873	9.22759e-08	-4.97395e-10	-1.04602
50050972	chr22:50050972:G:A	9.21681e-20	-2.28815	-4.33526e-10	3.40906e-08	-2.04178	-4.33526e-10
50051146	chr22:50051146:G:A	3.72324e-19	-4.97395e-10	-0.891994	1.09605e-07	-4.97395e-10	-0.873921
50051358	chr22:50051358:A:T	2.19408e-19	-4.97395e-10	-1.42083	6.38659e-08	-4.97395e-10	-1.41402
50051516	chr22:50051516:T:G	1.63006e-19	-1.56964	-0.148338	3.49523e-08	-1.87924	-0.137582
50051614	chr22:50051614:T:A	3.43223e-19	-4.97395e-10	-0.973381	9.46766e-08	-4.97395e-10	-1.02034
50052418	chr22:50052418:G:A	2.5824e-19	-4.97395e-10	-1.25787	7.81428e-08	-4.97395e-10	-1.21227
50052434	chr22:50052434:C:T	1.93924e-19	-1.06892	-0.475374	2.38736e-07	0.346947	-0.442392
50052442	chr22:50052442:G:A	2.27286e-19	-4.97395e-10	-1.38555	6.64033e-08	-4.97395e-10	-1.37506
50052506	chr22:50052506:T:C	3.32265e-20	-2.29751	-1.0109	9.48751e-09	-2.29375	-1.02707
50052721	chr22:50052721:A:G	1.34351e-19	-0.703963	-1.20734	8.43103e-09	-2.29451	-1.14437
50053012	chr22:50053012:A:G	9.79684e-19	-2.03407	2.10954	2.7895e-07	-1.86771	1.92794
50053084	chr22:50053084:T:C	1.54567e-18	-4.97395e-10	0.531455	4.58906e-07	-4.97395e-10	0.558041
50053284	chr22:50053284:G:A	5.16386e-20	-2.03898	-0.828512	1.13092e-08	-2.29892	-0.846273
50053505	chr22:50053505:G:A	2.26845e-19	-4.97395e-10	-1.38749	6.58028e-08	-4.97395e-10	-1.38414
50053806	chr22:50053806:G:A	2.59493e-18	1.54289	-0.493337	3.03978e-07	0.309015	-0.162862
50053881	chr22:50053881:C:T	2.57504e-18	-4.97395e-10	1.04186	6.92374e-07	-4.97395e-10	0.969321
50054116	chr22:50054116:G:A	2.83692e-19	-4.97395e-10	-1.16387	8.32909e-08	-4.97395e-10	-1.14846
50054523	chr22:50054523:A:G	3.79275e-20	-1.72545	-1.45064	1.4701e-08	-1.42978	-1.45311
50054526	chr22:50054526:T:TGGAG	2.1305e-19	-4.97395e-10	-1.45024	6.14556e-08	-4.97395e-10	-1.45249
50054541	chr22:50054541:C:T	3.44092e-20	-1.82153	-1.45191	1.30538e-08	-1.54817	-1.45355
50054633	chr22:50054633:T:C	4.52214e-20	-1.64265	-1.35754	1.91924e-08	-1.23521	-1.38108
50054645	chr22:50054645:C:A	2.73e-19	-4.97395e-10	-1.20229	7.64826e-08	-4.97395e-10	-1.23374
50054684	chr22:50054684:GAC:G	2.83458e-19	-4.97395e-10	-1.1647	8.32201e-08	-4.97395e-10	-1.14932
50054808	chr22:50054808:A:G	2.83458e-19	-4.97395e-10	-1.1647	8.32201e-08	-4.97395e-10	-1.14932
50054998	chr22:50054998:T:G	2.55404e-19	-4.97395e-10	-1.26891	7.84418e-08	-4.97395e-10	-1.20845
50055209	chr22:50055209:C:G	1.42891e-19	-1.84967	-4.33526e-10	2.93146e-08	-2.19272	-4.33526e-10
50055616	chr22:50055616:T:C	9.42092e-20	-2.26624	-4.33526e-10	3.13001e-08	-2.12718	-4.33526e-10
50056254	chr22:50056254:C:T	1.07636e-16	-4.97395e-10	4.77475	2.49075e-05	-4.97395e-10	4.55212
50056659	chr22:50056659:C:T	7.48968e-19	-4.97395e-10	-0.193064	2.08338e-07	-4.97395e-10	-0.231641
50058481	chr22:50058481:G:A	3.81148e-18	-1.458	2.89202	5.28913e-07	-2.2736	2.97362
50058536	chr22:50058536:G:A	6.64874e-19	-4.97395e-10	-0.312163	2.04681e-07	-4.97395e-10	-0.249353
50058552	chr22:50058552:G:A	2.205e-19	-4.97395e-10	-1.41586	6.33732e-08	-4.97395e-10	-1.42176
50059174	chr22:50059174:C:T	3.64433e-20	-1.78164	-1.43437	1.39953e-08	-1.52742	-1.40467
50059216	chr22:50059216:T:A	7.74642e-20	-2.2989	-0.163045	2.2602e-08	-2.25483	-0.197935
50059265	chr22:50059265:A:G	7.15191e-19	-2.23571	1.9965	4.95309e-07	-1.53609	2.17047
50059747	chr22:50059747:C:T	1.89211e-17	-2.09781	5.13408	3.54042e-05	-0.329976	5.23376
50059819	chr22:50059819:C:A	4.38989e-15	9.75893	-1.27588	1.8656e-08	-1.20419	-1.44045
50059894	chr22:50059894:A:C	3.53752e-19	-4.97395e-10	-0.943164	1.03087e-07	-4.97395e-10	-0.935231
50060214	chr22:50060214:A:AT	9.5799e-20	-2.24951	-4.33526e-10	2.83585e-08	-2.22588	-4.33526e-10
50060249	chr22:50060249:C:T	9.52516e-20	-2.25524	-4.33526e-10	2.81679e-08	-2.23262	-4.33526e-10
50060262	chr22:50060262:T:C	1.56683e-18	-4.97395e-10	0.54505	4.2356e-07	-4.97395e-10	0.477892
50060440	chr22:50060440:G:A	1.02994e-19	-2.16109	-0.0160082	2.96451e-08	-2.14254	-0.0389641
50060456	chr22:50060456:G:A	6.85827e-19	1.16799	-1.44912	6.73424e-09	-2.27625	-1.38734
50061069	chr22:50061069:C:G	2.29757e-19	-4.97395e-10	-1.37474	6.67437e-08	-4.97395e-10	-1.36994
50061528	chr22:50061528:G:A	9.41713e-20	-2.26664	-4.33526e-10	4.15811e-08	-1.84316	-4.33526e-10
50061535	chr22:50061535:T:C	5.17673e-20	-1.418	-1.44701	8.16498e-09	-2.02594	-1.445
50061538	chr22:50061538:T:C	5.49581e-19	-2.0894	1.5868	2.11686e-06	0.327854	1.75903
50061834	chr22:50061834:T:C	5.57882e-20	-1.34829	-1.44191	1.733e-08	-1.27738	-1.44099
50062046	chr22:50062046:G:A	7.33895e-19	-4.97395e-10	-0.213395	1.98231e-07	-4.97395e-10	-0.28137
50062630	chr22:50062630:A:G	3.39408e-19	-1.03897	0.0544118	4.67148e-08	-2.15556	0.428817
50062708	chr22:50062708:A:G	6.06105e-20	-1.27486	-1.43243	1.93406e-08	-1.17523	-1.43337
50062791	chr22:50062791:C:T	3.07257e-19	-4.97395e-10	-1.08408	9.24499e-08	-4.97395e-10	-1.04414
50062805	chr22:50062805:G:T	2.15493e-19	-4.97395e-10	-1.43883	6.20781e-08	-4.97395e-10	-1.44241
50063056	chr22:50063056:G:A	5.44128e-20	-1.38049	-1.43467	1.68996e-08	-1.31007	-1.43345
50063115	chr22:50063115:A:G	5.46564e-20	-1.37071	-1.43999	1.6965e-08	-1.3007	-1.43895
50063256	chr22:50063256:T:C	3.66825e-19	-1.51699	0.610118	1.36515e-07	-1.34353	0.689157
50063405	chr22:50063405:G:A	5.70923e-20	-1.32752	-1.43957	1.79743e-08	-1.24319	-1.43867
50063458	chr22:50063458:C:G	5.24873e-20	-1.4008	-1.45039	1.64504e-08	-1.32057	-1.44989
50063511	chr22:50063511:T:G	9.52329e-20	-2.25543	-4.33526e-10	2.8155e-08	-2.23308	-4.33526e-10
50064097	chr22:50064097:A:G	5.86041e-20	-1.29481	-1.44615	1.85427e-08	-1.20533	-1.4454
50064115	chr22:50064115:G:A	5.87324e-20	-1.29474	-1.44402	1.85211e-08	-1.20871	-1.44319
50064161	chr22:50064161:A:T	4.12243e-18	-4.97395e-10	1.51244	1.27008e-06	-4.97395e-10	1.57603
50064207	chr22:50064207:G:A	6.09199e-20	-1.25885	-1.44335	1.92972e-08	-1.1684	-1.44244
50064221	chr22:50064221:G:A	5.96682e-20	-1.27483	-1.44813	1.88814e-08	-1.18519	-1.44743
50064337	chr22:50064337:C:T	6.66188e-20	-2.10901	-0.50376	2.1458e-08	-2.10503	-0.399672
50064383	chr22:50064383:T:C	1.99154e-18	-4.97395e-10	0.784903	5.3648e-07	-4.97395e-10	0.714225
50064457	chr22:50064457:C:T	3.04732e-20	-2.25366	-1.14126	1.68992e-07	0.504644	-0.945598
50064459	chr22:50064459:T:C	1.35439e-19	-1.07361	-0.829636	1.33924e-07	0.133804	-0.807332
50064492	chr22:50064492:C:G	1.99517e-18	-4.97395e-10	0.786726	5.37447e-07	-4.97395e-10	0.716026
50064571	chr22:50064571:G:A	9.48664e-20	-2.25929	-4.33526e-10	2.79914e-08	-2.23891	-4.33526e-10
50064622	chr22:50064622:G:A	4.15585e-18	-4.97395e-10	1.52051	1.11e-06	-4.97395e-10	1.44131
50064632	chr22:50064632:GT:G	5.83735e-20	-1.3026	-1.4423	1.84497e-08	-1.2144	-1.44135
50064883	chr22:50064883:CA:C	7.65023e-19	1.27882	-1.45068	6.83108e-09	-2.26739	-1.38193
50064930	chr22:50064930:A:G	5.69389e-20	-1.32082	-1.44896	1.79103e-08	-1.23738	-1.44805
50065212	chr22:50065212:C:G	2.29001e-19	-4.97395e-10	-1.37803	6.9106e-08	-4.97395e-10	-1.33516
50065215	chr22:50065215:G:A	1.30447e-18	-4.97395e-10	0.361795	3.82421e-07	-4.97395e-10	0.375719
50065411	chr22:50065411:C:T	5.91071e-20	-1.29317	-1.43924	1.86797e-08	-1.20519	-1.43817
50065635	chr22:50065635:A:G	4.92128e-19	-2.03648	1.42346	2.20709e-06	0.539989	1.58864
50065650	chr22:50065650:C:T	6.08561e-20	-1.25811	-1.44514	1.92529e-08	-1.16875	-1.44439
50065725	chr22:50065725:T:C	8.95792e-19	-4.97395e-10	-0.0140517	2.65123e-07	-4.97395e-10	0.00939116
50065941	chr22:50065941:T:C	1.05289e-19	-2.15505	-4.33526e-10	2.63597e-08	-2.29897	-4.33526e-10
50066058	chr22:50066058:T:C	6.28148e-20	-1.24178	-1.42979	1.97673e-08	-1.15836	-1.42842
50066078	chr22:50066078:TC:T	6.42662e-20	-1.22361	-1.42512	2.02833e-08	-1.13739	-1.42362
50066208	chr22:50066208:G:A	6.9617e-20	-1.16528	-1.40347	2.19688e-08	-1.08111	-1.40008
50066224	chr22:50066224:C:T	2.23033e-19	-4.97395e-10	-1.40444	6.47803e-08	-4.97395e-10	-1.3998
50066257	chr22:50066257:G:A	1.11421e-19	-1.15681	-0.941638	1.05207e-07	0.00664768	-0.921524
50066274	chr22:50066274:G:A	2.92025e-19	-4.97395e-10	-1.13492	8.04819e-08	-4.97395e-10	-1.18277
50066308	chr22:50066308:G:A	4.47343e-20	-1.58457	-1.42645	1.4134e-08	-1.49758	-1.42464
50066312	chr22:50066312:A:G	5.26696e-20	-1.40794	-1.43978	1.65479e-08	-1.32607	-1.43848
50066352	chr22:50066352:A:G	5.46691e-20	-1.37788	-1.43258	1.72122e-08	-1.29355	-1.43163
50066478	chr22:50066478:A:G	5.88161e-20	-1.30152	-1.43583	1.85884e-08	-1.21362	-1.43465
50066524	chr22:50066524:T:G	1.87368e-19	-2.14349	0.564805	1.0872e-07	-1.35278	0.470752
50066704	chr22:50066704:C:G	7.82156e-19	1.29781	-1.44751	6.7576e-09	-2.26548	-1.39466
50066860	chr22:50066860:T:TA	4.22185e-19	-2.04397	1.27765	1.87469e-06	0.525961	1.43943
50066906	chr22:50066906:GC:G	1.77199e-19	-0.961315	-0.673174	1.83416e-07	0.312083	-0.671129
50067078	chr22:50067078:G:A	1.77283e-18	-4.97395e-10	0.668574	4.76497e-07	-4.97395e-10	0.595657
50067207	chr22:50067207:G:A	2.22374e-19	-4.97395e-10	-1.4074	6.45798e-08	-4.97395e-10	-1.4029
50068011	chr22:50068011:C:T	7.20788e-19	1.2222	-1.45362	7.00451e-09	-2.27214	-1.35211
50068234	chr22:50068234:G:A	6.05246e-20	-1.25622	-1.45249	1.91354e-08	-1.16711	-1.45216
50068239	chr22:50068239:C:T	4.26667e-20	-1.67068	-1.38766	6.60268e-09	-2.29884	-1.38449
50068381	chr22:50068381:A:G	5.8947e-20	-1.30123	-1.4339	1.86269e-08	-1.21355	-1.43265
50068590	chr22:50068590:G:A	4.75269e-20	-1.50657	-1.4439	1.48608e-08	-1.42904	-1.44303
50068665	chr22:50068665:T:C	5.91388e-20	-1.41247	-1.3194	1.87297e-08	-1.32395	-1.31674
50068872	chr22:50068872:G:A	1.71912e-18	-4.97395e-10	0.637805	4.62383e-07	-4.97395e-10	0.56559
50068918	chr22:50068918:T:G	5.30262e-20	-1.40322	-1.43775	1.66249e-08	-1.32315	-1.43675
50068978	chr22:50068978:C:T	5.61585e-20	-1.34967	-1.43391	1.7656e-08	-1.26706	-1.43267
50069098	chr22:50069098:A:C	5.89991e-20	-1.29005	-1.44419	1.86256e-08	-1.20297	-1.4433
50069357	chr22:50069357:C:T	5.66093e-20	-1.33171	-1.44387	1.7794e-08	-1.24885	-1.44309
50069607	chr22:50069607:C:T	8.82288e-18	-4.97395e-10	2.27334	2.31595e-06	-4.97395e-10	2.17677
50069710	chr22:50069710:C:T	5.39807e-20	-1.38178	-1.44135	1.70339e-08	-1.29524	-1.44035
50069776	chr22:50069776:G:A	5.53083e-19	-4.97395e-10	-0.496252	1.54642e-07	-4.97395e-10	-0.529688
50069902	chr22:50069902:T:C	5.49013e-20	-1.36826	-1.43796	1.73371e-08	-1.28114	-1.43682
50069920	chr22:50069920:G:A	5.53394e-20	-1.36237	-1.43591	1.74893e-08	-1.27453	-1.43469
50070139	chr22:50070139:T:A	2.64344e-18	-4.97395e-10	1.06808	7.0908e-07	-4.97395e-10	0.993164
50070243	chr22:50070243:A:T	1.23339e-18	-0.535065	0.840828	1.49268e-06	0.87797	0.859556
50070273	chr22:50070273:A:C	5.3514e-20	-1.37861	-1.4532	1.68176e-08	-1.29495	-1.45343
50070292	chr22:50070292:G:A	5.1258e-19	-0.713039	0.140736	5.85289e-07	0.652251	0.14905
50070321	chr22:50070321:G:A	2.35521e-19	-4.97395e-10	-1.34996	7.1534e-08	-4.97395e-10	-1.30063
50070352	chr22:50070352:A:G	4.42057e-20	-1.58266	-1.44025	1.34406e-08	-1.53346	-1.43906
50070466	chr22:50070466:A:G	5.6028e-20	-1.34281	-1.4431	1.76374e-08	-1.25627	-1.44452
50070661	chr22:50070661:G:C	1.38699e-17	-4.97395e-10	2.72572	4.11381e-06	-4.97395e-10	2.7513
50070767	chr22:50070767:G:A	2.05852e-19	-0.673468	-0.811134	1.2084e-07	0.0461621	-0.822499
50071246	chr22:50071246:T:C	1.27228e-19	-2.09104	0.125262	8.11903e-08	-1.19698	0.0229764
50071323	chr22:50071323:C:T	2.15931e-19	-4.97395e-10	-1.4368	6.39222e-08	-4.97395e-10	-1.41314
50071586	chr22:50071586:C:T	3.92793e-19	-2.24912	1.41065	1.35434e-06	0.0770095	1.56326
50071590	chr22:50071590:T:C	4.51372e-20	-2.18821	-0.813839	2.15162e-08	-1.66973	-0.832266
50071829	chr22:50071829:T:C	6.27599e-20	-2.1429	-0.529542	3.3101e-08	-1.49689	-0.574347
50072104	chr22:50072104:A:T	1.13735e-19	-2.2305	0.152614	4.0421e-07	0.165589	0.265542
50072376	chr22:50072376:C:T	2.17113e-19	-1.43134	-4.33526e-10	2.94938e-08	-2.18662	-4.33526e-10
50072420	chr22:50072420:T:C	5.25647e-19	-2.26216	1.71503	1.78288e-06	0.0493721	1.86581
50072496	chr22:50072496:G:A	6.93038e-19	-2.09634	1.82566	3.31911e-07	-1.7343	1.96836
50072799	chr22:50072799:T:C	2.31379e-19	-1.3677	-4.33526e-10	1.70605e-07	-0.431452	-4.33526e-10
50072945	chr22:50072945:T:C	4.60445e-19	-2.12457	1.445	2.81087e-06	0.797632	1.57281
50072973	chr22:50072973:A:C	1.83435e-19	-0.7734	-0.826499	1.25949e-08	-2.26922	-0.768293
50073275	chr22:50073275:A:G	2.15424e-19	-4.97395e-10	-1.43915	6.3689e-08	-4.97395e-10	-1.41679
50073317	chr22:50073317:C:T	1.87888e-19	-0.588927	-0.98699	1.13811e-07	0.153632	-0.989897
50073378	chr22:50073378:C:T	1.21129e-19	-2.01491	-4.33526e-10	2.63817e-08	-2.29813	-4.33526e-10
50073390	chr22:50073390:G:A	1.35836e-19	-1.90031	-4.33526e-10	1.87707e-06	1.96666	-4.33526e-10
50073683	chr22:50073683:G:A	9.11808e-20	-2.29892	-4.33526e-10	2.6398e-08	-2.29752	-4.33526e-10
50073906	chr22:50073906:A:G	2.56728e-19	-4.97395e-10	-1.26374	7.31491e-08	-4.97395e-10	-1.2783
50074188	chr22:50074188:C:T	3.21958e-18	2.16057	-0.89532	3.027e-08	-1.02881	-1.13184
50074796	chr22:50074796:TG:T	5.71102e-20	-1.36403	-1.40274	6.77516e-09	-2.26484	-1.39271
50074976	chr22:50074976:A:C	4.25012e-20	-1.70892	-1.35331	6.72621e-09	-2.26883	-1.39597
50075285	chr22:50075285:T:G	6.56886e-20	-1.45033	-1.1765	1.68782e-08	-1.58938	-1.1554
50075355	chr22:50075355:G:A	4.61588e-19	-2.24071	1.56362	1.73511e-06	0.196637	1.69138
50075442	chr22:50075442:C:T	1.95437e-18	1.68449	-0.918426	1.63921e-08	-2.29859	-0.475417
50076032	chr22:50076032:T:C	5.08243e-19	-2.18467	1.60387	2.42023e-06	0.487379	1.73343
50076283	chr22:50076283:G:A	1.12934e-19	-0.65041	-1.43454	6.90696e-08	0.0985837	-1.43427
50076470	chr22:50076470:A:G	1.41339e-19	-0.407526	-1.45308	6.88234e-09	-2.18834	-1.4535
50076577	chr22:50076577:G:A	3.22515e-19	-4.97395e-10	-1.03561	8.84444e-08	-4.97395e-10	-1.08843
50076753	chr22:50076753:A:C	2.43114e-19	-4.97395e-10	-1.31823	6.97034e-08	-4.97395e-10	-1.32656
50076807	chr22:50076807:T:C	2.14943e-19	-4.97395e-10	-1.44139	6.34617e-08	-4.97395e-10	-1.42037
50076844	chr22:50076844:G:A	9.96087e-20	-0.803644	-1.40687	5.63628e-08	-0.126259	-1.41273
50077030	chr22:50077030:G:A	9.73998e-20	-2.02739	-0.205551	7.76159e-08	-0.92431	-0.294723
50077208	chr22:50077208:G:A	5.12631e-17	-4.97395e-10	4.03297	1.37253e-05	-4.97395e-10	3.95619
50077337	chr22:50077337:C:T	4.58838e-19	-2.20184	1.51878	2.02042e-06	0.394243	1.64601
50077611	chr22:50077611:C:T	2.16563e-19	-4.97395e-10	-1.43388	6.21999e-08	-4.97395e-10	-1.44045
50077766	chr22:50077766:T:C	6.79651e-20	-1.1432	-1.44957	6.21876e-09	-2.29149	-1.45174
50078226	chr22:50078226:G:A	3.33201e-19	-4.97395e-10	-1.00301	9.11935e-08	-4.97395e-10	-1.05782
50078488	chr22:50078488:C:T	2.35634e-19	-4.97395e-10	-1.34948	6.71989e-08	-4.97395e-10	-1.36315
50078900	chr22:50078900:G:A	4.24333e-19	-2.19961	1.43837	1.91502e-06	0.417184	1.5695
50079009	chr22:50079009:C:T	2.43055e-19	-4.97395e-10	-1.31847	6.93829e-08	-4.97395e-10	-1.33116
50079252	chr22:50079252:C:A	2.8578e-19	-4.97395e-10	-1.15654	7.9068e-08	-4.97395e-10	-1.2005
50079348	chr22:50079348:C:T	4.14871e-18	2.88702	-1.36823	9.03716e-09	-2.28823	-1.08123
50079767	chr22:50079767:T:C	2.85073e-17	-4.97395e-10	3.44616	7.38615e-06	-4.97395e-10	3.33656
50079797	chr22:50079797:A:C	9.84057e-20	-0.882685	-1.33998	1.57694e-07	0.842029	-1.35218
50080222	chr22:50080222:G:A	6.27329e-18	-4.97395e-10	1.9323	1.69344e-06	-4.97395e-10	1.86371
50080266	chr22:50080266:A:G	4.09435e-19	-4.97395e-10	-0.796982	1.15537e-07	-4.97395e-10	-0.821213
50080294	chr22:50080294:A:G	3.65288e-20	-2.10279	-1.11087	2.18041e-08	-1.36382	-1.12489
50080749	chr22:50080749:A:G	1.04626e-18	-4.97395e-10	0.141213	2.88141e-07	-4.97395e-10	0.092646
50080903	chr22:50080903:G:C	1.38591e-19	-1.88024	-4.33526e-10	2.04213e-06	2.05095	-4.33526e-10
50081151	chr22:50081151:C:T	7.14831e-19	-1.8411	1.60138	1.44499e-07	-2.29593	1.6984
50081211	chr22:50081211:C:T	1.59851e-19	-1.73752	-4.33526e-10	2.77153e-08	-2.24882	-4.33526e-10
50081439	chr22:50081439:ACAGCCTTCTTGTCCT:A	2.31058e-19	-1.36909	-4.33526e-10	1.16412e-07	-0.813665	-4.33526e-10
50081553	chr22:50081553:C:A	2.31501e-19	-1.36718	-4.33526e-10	1.16424e-07	-0.813568	-4.33526e-10
50081610	chr22:50081610:C:T	9.31549e-20	-2.2775	-4.33526e-10	2.66453e-08	-2.28819	-4.33526e-10
50081703	chr22:50081703:G:T	2.20682e-19	-4.97395e-10	-1.41504	6.55462e-08	-4.97395e-10	-1.38805
50081762	chr22:50081762:G:A	5.07173e-19	-2.13983	1.55692	1.49564e-07	-2.20583	1.64275
50081955	chr22:50081955:G:A	9.1507e-20	-2.29535	-4.33526e-10	3.33232e-08	-2.06455	-4.33526e-10
50082139	chr22:50082139:G:C	5.89759e-18	-4.97395e-10	1.87054	1.57058e-06	-4.97395e-10	1.78839
50082174	chr22:50082174:CCGCGGCTTGCGGGCCAGAGGGGCATGGGGTCCGCGGCTTGCGGGCCAGAGGGGCATGGGGTG:C	3.05757e-19	-2.1655	1.07653	9.59449e-08	-2.18512	1.17809
50082290	chr22:50082290:A:C	7.02618e-19	-4.97395e-10	-0.256947	2.10106e-07	-4.97395e-10	-0.223191
50082409	chr22:50082409:C:T	1.93639e-18	-1.85244	2.60926	5.25332e-07	-2.26062	2.95384
50082450	chr22:50082450:A:G	3.6062e-19	-2.15652	1.23258	1.0927e-07	-2.18816	1.31117
50082467	chr22:50082467:G:A	4.16786e-20	-1.66844	-1.41333	4.79852e-08	-0.279036	-1.42088
50082728	chr22:50082728:A:G	3.43308e-19	-2.17098	1.19784	1.0692e-07	-2.17453	1.27582
50083135	chr22:50083135:C:T	5.67302e-19	-4.97395e-10	-0.470868	1.59279e-07	-4.97395e-10	-0.500149
50083352	chr22:50083352:C:A	3.66153e-19	-2.14643	1.23772	1.08895e-07	-2.1962	1.31578
50083646	chr22:50083646:C:T	1.53403e-19	-1.77869	-4.33526e-10	2.63705e-08	-2.29856	-4.33526e-10
50083707	chr22:50083707:T:C	3.29247e-19	-2.16833	1.15338	1.02055e-07	-2.1775	1.23221
50083724	chr22:50083724:G:A	9.98383e-20	-1.15977	-1.04844	9.66968e-09	-2.28877	-1.01303
50083733	chr22:50083733:C:G	2.51591e-19	-4.97395e-10	-1.28396	7.38325e-08	-4.97395e-10	-1.26901
50084032	chr22:50084032:G:A	1.42274e-17	-4.97395e-10	2.75116	3.77849e-06	-4.97395e-10	2.66627
50084037	chr22:50084037:C:T	1.08367e-19	-1.31508	-0.811149	5.51508e-08	-0.729094	-0.831639
50084273	chr22:50084273:C:T	6.58806e-19	-4.97395e-10	-0.32133	1.76748e-07	-4.97395e-10	-0.396079
50084501	chr22:50084501:A:G	5.96408e-20	-1.52824	-1.19518	7.58571e-08	-0.0333024	-1.20865
50084649	chr22:50084649:C:T	9.12022e-20	-2.29868	-4.33526e-10	1.79363e-07	-0.381395	-4.33526e-10
50084978	chr22:50084978:A:G	4.95025e-19	-4.97395e-10	-0.607153	1.29863e-07	-4.97395e-10	-0.704322
50085004	chr22:50085004:T:C	4.04943e-19	0.559008	-1.36702	9.22993e-09	-2.24841	-1.09994
50085241	chr22:50085241:G:A	4.36692e-18	-4.97395e-10	1.57005	1.18879e-06	-4.97395e-10	1.50989
50085316	chr22:50085316:A:G	1.0753e-19	-2.13399	-4.33526e-10	2.65906e-08	-2.29025	-4.33526e-10
50085451	chr22:50085451:G:A	9.2718e-20	-2.2822	-4.33526e-10	2.65519e-08	-2.2917	-4.33526e-10
50085856	chr22:50085856:C:T	2.67023e-19	-2.24479	1.02036	9.15965e-07	0.107901	1.14127
50086638	chr22:50086638:C:T	2.7927e-20	-2.04314	-1.43902	6.70891e-09	-2.25591	-1.41146
50086695	chr22:50086695:C:T	6.05714e-19	-2.2682	1.86285	1.83338e-06	-0.0607867	2.0039
50087094	chr22:50087094:T:C	3.40814e-20	-1.92883	-1.35418	7.06997e-09	-2.20891	-1.40604
50087122	chr22:50087122:G:T	3.35648e-20	-1.93676	-1.36153	7.01016e-09	-2.21241	-1.41104
50088814	chr22:50088814:A:G	2.34483e-19	-1.12151	-0.232867	3.01874e-08	-1.84697	-0.316413
50089389	chr22:50089389:G:A	4.02572e-18	-2.19274	3.68144	1.46323e-06	-2.08864	3.80623
50089703	chr22:50089703:A:G	5.1337e-18	-2.19815	3.92997	1.90932e-06	-2.07165	4.05534
50089779	chr22:50089779:G:A	2.25471e-19	-4.97395e-10	-1.39357	6.59232e-08	-4.97395e-10	-1.38231
50089864	chr22:50089864:C:T	2.12777e-19	-1.45152	-4.33526e-10	2.89885e-08	-2.20391	-4.33526e-10
50089933	chr22:50089933:C:T	7.14116e-20	-1.50062	-1.04268	9.3827e-08	0.0372573	-1.06661
50090140	chr22:50090140:A:T	4.41066e-18	-2.20163	3.78165	1.65445e-06	-2.0652	3.90562
50090705	chr22:50090705:T:C	3.43169e-18	-2.22147	3.55052	1.33186e-06	-2.03794	3.66147
50090717	chr22:50090717:C:T	2.60294e-18	-2.19811	3.25075	9.50683e-07	-2.07584	3.36222
50091012	chr22:50091012:T:G	4.05423e-19	-4.97395e-10	-0.806829	1.10338e-07	-4.97395e-10	-0.867255
50091478	chr22:50091478:T:C	8.19636e-19	-4.97395e-10	-0.102899	2.48115e-07	-4.97395e-10	-0.0569105
50092072	chr22:50092072:A:T	3.54459e-18	-2.15184	3.51325	1.19326e-06	-2.13164	3.64527
50092434	chr22:50092434:C:T	3.6773e-18	-2.1782	3.57637	1.31144e-06	-2.1011	3.70917
50092496	chr22:50092496:G:C	2.13898e-19	-4.97395e-10	-1.44626	6.26062e-08	-4.97395e-10	-1.43394
50092775	chr22:50092775:A:G	3.69745e-19	-1.58061	0.681665	7.8073e-08	-2.28557	1.07241
50092824	chr22:50092824:A:G	2.59973e-18	-2.18951	3.24091	9.29309e-07	-2.08928	3.35292
50092901	chr22:50092901:G:C	5.12696e-19	-4.97395e-10	-0.572077	1.40356e-07	-4.97395e-10	-0.626622
50093142	chr22:50093142:C:G	3.90221e-20	-1.9124	-1.23523	2.1527e-08	-1.25933	-1.24217
50093854	chr22:50093854:G:T	2.43952e-18	-2.20592	3.19372	9.08624e-07	-2.0623	3.30343
50094122	chr22:50094122:T:A	3.90619e-20	-1.69462	-1.45199	4.77443e-08	-0.255351	-1.44959
50094169	chr22:50094169:C:G	2.51321e-18	-2.19068	3.20824	8.99225e-07	-2.0871	3.31783
50094353	chr22:50094353:C:T	2.49289e-18	-2.16204	3.17148	8.37364e-07	-2.12064	3.28009
50094551	chr22:50094551:C:T	2.62283e-19	-1.06616	-0.176179	3.3031e-08	-1.81351	-0.259844
50094601	chr22:50094601:G:A	2.38331e-18	-2.17176	3.13624	8.16774e-07	-2.11062	3.24518
50094685	chr22:50094685:A:T	2.64331e-18	-2.19387	3.26189	9.56366e-07	-2.08001	3.37234
50094845	chr22:50094845:C:G	9.11983e-20	-2.29872	-4.33526e-10	2.63966e-08	-2.29757	-4.33526e-10
50094980	chr22:50094980:C:T	2.2917e-18	-2.18641	3.1117	8.11135e-07	-2.09259	3.22022
50094993	chr22:50094993:C:T	9.72756e-18	2.22781	0.143151	5.33547e-08	-2.29865	0.704808
50095318	chr22:50095318:G:A	9.88424e-19	-2.20522	2.28957	3.66016e-07	-2.06479	2.39666
50095331	chr22:50095331:G:A	9.12617e-20	-2.29803	-4.33526e-10	3.2271e-08	-2.09664	-4.33526e-10
50096111	chr22:50096111:C:T	2.1537e-19	-4.97395e-10	-1.4394	6.27604e-08	-4.97395e-10	-1.43148
50096153	chr22:50096153:C:A	9.31079e-19	-2.21985	2.24444	3.58136e-07	-2.04048	2.35059
50096445	chr22:50096445:A:G	9.78866e-20	-2.22795	-4.33526e-10	2.64712e-08	-2.29475	-4.33526e-10
50096480	chr22:50096480:T:G	8.94668e-19	-2.21361	2.1983	3.39099e-07	-2.04876	2.30425
50096523	chr22:50096523:G:T	8.26651e-18	2.39595	-0.18774	3.63136e-08	-2.29866	0.320052
50096887	chr22:50096887:A:G	2.09025e-18	-2.2068	3.04008	7.81873e-07	-2.06067	3.15156
50097005	chr22:50097005:T:C	1.47428e-19	-1.23575	-0.582667	2.01674e-08	-1.9195	-0.647234
50097498	chr22:50097498:T:C	2.22994e-18	-2.19298	3.09094	8.0361e-07	-2.083	3.20131
50097603	chr22:50097603:T:C	2.78338e-19	-4.97395e-10	-1.18292	8.23335e-08	-4.97395e-10	-1.16003
50097632	chr22:50097632:G:A	9.20888e-18	2.57566	-0.259501	3.34614e-08	-2.29593	0.235519
50098117	chr22:50098117:A:G	2.10064e-18	-2.19437	3.0326	7.60339e-07	-2.07964	3.1426
50098337	chr22:50098337:T:C	2.45755e-19	-1.29495	-0.0124754	2.67722e-08	-1.98771	-0.295729
50098498	chr22:50098498:T:C	9.12463e-20	-2.2982	-4.33526e-10	2.63817e-08	-2.29813	-4.33526e-10
50098561	chr22:50098561:G:A	2.6844e-18	-2.19489	3.27834	9.72747e-07	-2.08147	3.39079
50098806	chr22:50098806:A:T	2.41056e-18	-2.17505	3.15091	8.33762e-07	-2.10706	3.2622
50098977	chr22:50098977:A:G	4.02846e-19	-0.813207	-4.33526e-10	5.48753e-08	-1.56574	-4.33526e-10
50099253	chr22:50099253:T:G	2.65168e-18	-2.19086	3.26205	9.52524e-07	-2.08628	3.37459
50099317	chr22:50099317:C:T	1.03843e-18	-4.97395e-10	0.133701	2.88713e-07	-4.97395e-10	0.09463
50099323	chr22:50099323:C:T	5.79628e-18	2.4105	-0.557291	2.34341e-08	-2.29853	-0.118085
50099472	chr22:50099472:C:T	6.31079e-20	-2.0021	-0.664819	1.26852e-08	-2.2988	-0.731566
50099745	chr22:50099745:G:A	2.31593e-18	-2.18046	3.11626	8.10521e-07	-2.1001	3.22698
50099762	chr22:50099762:A:G	3.8626e-20	-1.70863	-1.44921	4.63508e-08	-0.288944	-1.44562
50099836	chr22:50099836:A:T	2.41062e-18	-2.18154	3.15742	8.46549e-07	-2.09841	3.26877
50099842	chr22:50099842:A:G	2.21504e-19	-4.97395e-10	-1.41132	6.29326e-08	-4.97395e-10	-1.42874
50100504	chr22:50100504:T:A	2.58913e-19	-4.97395e-10	-1.25527	7.57472e-08	-4.97395e-10	-1.2434
50100747	chr22:50100747:T:C	1.03027e-19	-0.723994	-1.45278	6.37141e-09	-2.28701	-1.43197
50100984	chr22:50100984:T:C	5.93508e-19	0.440787	-0.866496	1.05587e-08	-2.14956	-1.06429
50101085	chr22:50101085:C:T	2.4199e-19	-4.97395e-10	-1.32287	7.11008e-08	-4.97395e-10	-1.30671
50101700	chr22:50101700:C:T	5.50642e-19	-4.97395e-10	-0.500675	1.48924e-07	-4.97395e-10	-0.567368
50101920	chr22:50101920:G:A	3.60261e-20	-1.78908	-1.43843	4.05441e-08	-0.435898	-1.43252
50102026	chr22:50102026:A:G	2.69899e-18	-2.21219	3.30106	1.02508e-06	-2.05259	3.41431
50102245	chr22:50102245:A:G	2.52314e-18	-2.20828	3.22978	9.47732e-07	-2.05896	3.34222
50102337	chr22:50102337:T:C	2.43966e-19	-1.38108	0.0663428	3.45374e-08	-2.00559	-0.0231671
50102348	chr22:50102348:C:T	5.05973e-19	-4.97395e-10	-0.585277	1.38571e-07	-4.97395e-10	-0.639418
50102833	chr22:50102833:A:G	1.39319e-19	-0.428901	-1.44609	6.4626e-09	-2.25213	-1.45265
50102987	chr22:50102987:A:G	5.30975e-18	-2.2125	3.97804	3.06851e-05	0.582093	4.17863
50103488	chr22:50103488:T:C	2.48002e-18	-2.19711	3.20137	9.04952e-07	-2.07639	3.31347
50103693	chr22:50103693:A:G	2.28456e-18	-2.21323	3.1354	8.69075e-07	-2.05005	3.24668
50103882	chr22:50103882:A:G	2.23101e-19	-4.97395e-10	-1.40414	6.37774e-08	-4.97395e-10	-1.41541
50104967	chr22:50104967:T:C	5.43349e-20	-1.99251	-0.82408	3.28998e-08	-1.2303	-0.847039
50105182	chr22:50105182:A:G	3.40321e-19	-4.97395e-10	-0.981871	9.56259e-08	-4.97395e-10	-1.01036
50105302	chr22:50105302:A:G	2.79361e-19	-4.97395e-10	-1.17926	8.29394e-08	-4.97395e-10	-1.15269
50105331	chr22:50105331:T:C	1.366e-18	-2.17964	2.58752	4.6783e-07	-2.10057	2.67787
50105335	chr22:50105335:C:A	6.51014e-19	-4.97395e-10	-0.333229	1.9458e-07	-4.97395e-10	-0.299961
50105355	chr22:50105355:G:A	2.80667e-19	-1.17459	-4.33526e-10	3.83297e-08	-1.92458	-4.33526e-10
50105571	chr22:50105571:T:C	2.56347e-18	-2.19427	3.23162	9.29715e-07	-2.07993	3.344
50106008	chr22:50106008:T:C	4.03837e-19	-0.810749	-4.33526e-10	5.50279e-08	-1.56296	-4.33526e-10
50106271	chr22:50106271:T:C	2.33471e-18	-2.2525	3.19638	9.65696e-07	-1.9973	3.29935
50106301	chr22:50106301:C:T	7.7532e-18	-2.21527	4.35937	2.97382e-06	-2.04426	4.47106
50106460	chr22:50106460:T:C	9.12794e-20	-2.29783	-4.33526e-10	3.25291e-08	-2.08867	-4.33526e-10
50106659	chr22:50106659:C:T	9.13917e-20	-2.29661	-4.33526e-10	3.32897e-08	-2.06556	-4.33526e-10
50107214	chr22:50107214:A:G	5.78787e-18	-2.1811	4.03286	2.01183e-06	-2.10173	4.13773
50107219	chr22:50107219:C:T	2.12389e-19	-4.97395e-10	-1.45334	6.14209e-08	-4.97395e-10	-1.45305
50107259	chr22:50107259:A:G	3.00547e-19	-1.10616	-4.33526e-10	2.06926e-07	-0.238445	-4.33526e-10
50107305	chr22:50107305:A:G	6.52615e-20	-1.18468	-1.44867	4.36494e-08	-0.343316	-1.4513
50107669	chr22:50107669:C:T	1.00573e-19	-1.02006	-1.18081	6.88034e-08	-0.137463	-1.20209
50107756	chr22:50107756:T:G	2.50153e-18	-2.19891	3.21181	9.17522e-07	-2.07308	3.32395
50107835	chr22:50107835:G:A	2.86618e-18	-2.19821	3.34719	1.04977e-06	-2.0751	3.46062
50108038	chr22:50108038:G:A	2.1908e-20	-2.27743	-1.44748	6.42034e-09	-2.26558	-1.44575
50108056	chr22:50108056:G:A	9.20934e-20	-2.28896	-4.33526e-10	3.45966e-08	-2.02705	-4.33526e-10
50108237	chr22:50108237:C:T	2.50874e-18	-2.18147	3.19725	8.84016e-07	-2.0956	3.30927
50108368	chr22:50108368:T:C	2.05943e-18	2.26218	-1.44375	6.45945e-09	-2.29742	-1.40784
50108415	chr22:50108415:T:A	2.38024e-18	-2.18741	3.15061	8.48595e-07	-2.0891	3.26188
50108439	chr22:50108439:G:T	2.4324e-18	-2.18817	3.17305	8.69259e-07	-2.08792	3.28475
50108471	chr22:50108471:C:T	2.48265e-18	-2.1808	3.18612	8.72336e-07	-2.09764	3.29801
50108542	chr22:50108542:A:G	2.56863e-18	-2.17544	3.21481	8.9193e-07	-2.10447	3.32705
50108602	chr22:50108602:C:T	9.14876e-20	-2.29556	-4.33526e-10	2.63599e-08	-2.29896	-4.33526e-10
50109100	chr22:50109100:C:T	2.64786e-18	-2.24631	3.31606	1.14566e-06	-1.95982	3.43275
50109129	chr22:50109129:T:C	3.01989e-20	-1.95145	-1.45251	6.69504e-09	-2.21944	-1.45
50109283	chr22:50109283:A:G	4.18396e-18	-2.2246	3.75186	6.13426e-06	-0.742136	3.89298
50109435	chr22:50109435:C:T	2.70828e-18	-2.18691	3.27922	9.67431e-07	-2.08955	3.39339
50109492	chr22:50109492:AC:A	2.6597e-18	-2.1276	3.2018	8.36548e-07	-2.15546	3.31394
50109556	chr22:50109556:G:A	3.20257e-18	-2.10064	3.36059	9.59514e-07	-2.17813	3.47375
50109560	chr22:50109560:G:A	7.29441e-18	-4.97395e-10	2.0831	2.28391e-06	-4.97395e-10	2.16284
50109785	chr22:50109785:C:T	2.48474e-18	-2.18562	3.19178	8.83245e-07	-2.09101	3.30381
50109942	chr22:50109942:A:G	1.66069e-08	23.6291	-4.33526e-10	2.80799e-08	-2.23575	-4.33526e-10
50110175	chr22:50110175:C:T	6.25882e-19	-4.97395e-10	-0.372598	1.69374e-07	-4.97395e-10	-0.438697
50110197	chr22:50110197:A:C	2.75483e-18	-2.18991	3.29926	9.94313e-07	-2.08407	3.41532
50110279	chr22:50110279:C:A	2.61142e-18	-2.17043	3.22632	8.9599e-07	-2.111	3.33813
50110309	chr22:50110309:C:T	2.78595e-18	-2.16726	3.28785	9.50128e-07	-2.11363	3.39942
50110420	chr22:50110420:G:A	2.61065e-18	-2.1935	3.24909	9.46214e-07	-2.0804	3.36207
50110556	chr22:50110556:T:C	3.03059e-20	-1.96778	-1.43264	6.64499e-09	-2.22588	-1.45106
50110764	chr22:50110764:C:G	2.75108e-18	-2.16145	3.26944	9.2712e-07	-2.12127	3.38255
50111158	chr22:50111158:A:G	2.15755e-19	-4.97395e-10	-1.43762	6.22559e-08	-4.97395e-10	-1.43955
50111984	chr22:50111984:G:A	7.1776e-20	-1.15947	-1.37874	6.61935e-09	-2.28428	-1.39652
50112060	chr22:50112060:G:A	1.3012e-19	-1.24414	-0.699163	6.88795e-08	-0.616835	-0.72161
50112584	chr22:50112584:C:T	3.46582e-19	-4.97395e-10	-0.96364	9.55778e-08	-4.97395e-10	-1.01086
50112771	chr22:50112771:G:A	3.57051e-19	-0.933882	-4.33526e-10	5.05533e-08	-1.64778	-4.33526e-10
50112883	chr22:50112883:A:G	2.65942e-18	-2.15018	3.22428	8.77095e-07	-2.13382	3.33963
50113126	chr22:50113126:G:A	2.21304e-19	-4.97395e-10	-1.41222	6.33326e-08	-4.97395e-10	-1.4224
50113280	chr22:50113280:G:C	1.96088e-18	-4.97395e-10	0.769387	5.25661e-07	-4.97395e-10	0.693852
50113395	chr22:50113395:A:G	3.1104e-18	-2.17097	3.40172	1.07298e-06	-2.10941	3.5168
50113543	chr22:50113543:G:A	9.20143e-20	-2.28982	-4.33526e-10	2.68925e-08	-2.27896	-4.33526e-10
50113849	chr22:50113849:C:T	1.32088e-18	-2.15601	2.53031	4.368e-07	-2.1312	2.63988
50114003	chr22:50114003:C:T	3.60066e-19	-4.97395e-10	-0.925472	9.90748e-08	-4.97395e-10	-0.974929
50114011	chr22:50114011:C:T	1.86493e-18	-4.97395e-10	0.719219	5.12022e-07	-4.97395e-10	0.667563
50114307	chr22:50114307:T:C	2.45234e-18	-2.14749	3.14053	8.04229e-07	-2.13588	3.25496
50114719	chr22:50114719:C:T	2.86661e-18	-2.15237	3.30149	9.50669e-07	-2.13121	3.41757
50114847	chr22:50114847:C:G	3.26479e-19	-4.97395e-10	-1.0234	9.02994e-08	-4.97395e-10	-1.06767
50115085	chr22:50115085:A:T	2.49383e-18	-2.16913	3.17894	8.56455e-07	-2.11184	3.29384
50115625	chr22:50115625:G:C	2.97734e-18	0.492041	0.694984	8.81744e-08	-2.22083	1.12934
50115761	chr22:50115761:C:T	7.27333e-18	-4.97395e-10	2.08021	2.27611e-06	-4.97395e-10	2.15942
50115835	chr22:50115835:G:A	2.09459e-19	-0.778582	-0.688652	1.47374e-08	-2.27275	-0.607663
50115916	chr22:50115916:G:A	1.98591e-18	-4.97395e-10	0.782075	5.45272e-07	-4.97395e-10	0.73048
50116049	chr22:50116049:C:T	2.70495e-19	-4.97395e-10	-1.21151	7.9929e-08	-4.97395e-10	-1.18967
50116870	chr22:50116870:G:T	7.92211e-18	2.57121	-0.405554	2.30834e-08	-1.74929	-0.682396
50117062	chr22:50117062:AACTCTGTC:A	2.12456e-19	-4.97395e-10	-1.45303	6.15078e-08	-4.97395e-10	-1.45164
50117190	chr22:50117190:C:T	1.04758e-19	-2.06701	-0.0931053	8.04197e-08	-0.994032	-0.189513
50117206	chr22:50117206:C:T	5.33151e-18	-1.91175	3.68138	4.51148e-05	1.26442	3.88174
50117257	chr22:50117257:A:C	7.5765e-20	-1.09435	-1.38978	6.70273e-09	-2.29485	-1.37344
50117396	chr22:50117396:T:A	8.35435e-17	-2.19587	6.71723	0.000144076	-0.536396	6.84369
50117441	chr22:50117441:C:T	2.71802e-19	-4.97395e-10	-1.20669	8.03166e-08	-4.97395e-10	-1.18483
50117902	chr22:50117902:C:T	1.53176e-16	6.38283	-1.25524	7.59762e-09	-2.10086	-1.44211
50118058	chr22:50118058:G:A	1.39237e-16	5.98142	-0.949251	1.70488e-08	-2.13548	-0.59924
50118307	chr22:50118307:G:A	1.0529e-19	-0.889217	-1.26583	7.58135e-08	0.0410115	-1.28354
50118386	chr22:50118386:A:G	9.71788e-19	0.614512	-0.547135	1.43611e-08	-2.10283	-0.803459
50118691	chr22:50118691:C:A	8.9565e-19	0.601772	-0.615982	1.34963e-08	-2.10683	-0.861557
50118895	chr22:50118895:G:A	3.28624e-19	-4.97395e-10	-1.01684	9.7418e-08	-4.97395e-10	-0.991793
50118978	chr22:50118978:A:G	1.50317e-17	3.64163	-0.835474	6.2725e-08	-0.392648	-1.0394
50119162	chr22:50119162:AC:A	2.9786e-19	-0.75045	-0.364688	3.23279e-08	-1.63708	-0.457794
50119211	chr22:50119211:C:T	6.8947e-18	-1.8993	3.92604	5.87627e-05	1.28376	4.1267
50119977	chr22:50119977:C:T	2.42783e-18	-2.16288	3.14588	8.17254e-07	-2.12165	3.2568
50120076	chr22:50120076:G:A	8.29679e-19	0.53556	-0.626282	1.31425e-08	-2.12459	-0.870356
50120112	chr22:50120112:G:T	4.08755e-19	-0.798645	-4.33526e-10	5.5475e-08	-1.55487	-4.33526e-10
50120517	chr22:50120517:A:G	7.38803e-20	-1.8342	-0.675113	1.39538e-08	-2.29226	-0.642793
50120818	chr22:50120818:G:A	9.36108e-19	0.616513	-0.586542	1.38817e-08	-2.1032	-0.837027
50121409	chr22:50121409:C:G	8.40901e-19	0.48836	-0.565646	1.3681e-08	-2.13547	-0.819325
50121524	chr22:50121524:G:A	4.45689e-18	3.04327	-1.45283	6.851e-09	-2.28159	-1.36482
50121578	chr22:50121578:A:G	2.15544e-19	-4.97395e-10	-1.43859	6.20115e-08	-4.97395e-10	-1.44348
50121769	chr22:50121769:G:A	2.46495e-19	-4.97395e-10	-1.30442	7.1624e-08	-4.97395e-10	-1.29937
50121943	chr22:50121943:C:T	9.13776e-19	0.577949	-0.572124	1.39108e-08	-2.1133	-0.824839
50122873	chr22:50122873:G:A	1.73158e-19	-1.21869	-0.438865	2.32961e-08	-1.9094	-0.513118
50122988	chr22:50122988:A:G	5.58805e-18	-2.13523	3.95185	1.80414e-06	-2.14991	4.07694
50123027	chr22:50123027:C:T	4.39711e-18	2.71327	-1.13633	1.24981e-08	-2.29421	-0.751025
50123155	chr22:50123155:C:T	5.45088e-20	-1.42035	-1.39305	6.66913e-09	-2.26637	-1.40694
50123369	chr22:50123369:T:G	7.97638e-18	2.69892	-0.526442	2.44617e-08	-2.29028	-0.0834145
50123372	chr22:50123372:A:G	5.7881e-19	-4.97395e-10	-0.450786	1.61272e-07	-4.97395e-10	-0.487713
50123421	chr22:50123421:A:G	3.69203e-19	-4.97395e-10	-0.900413	1.03197e-07	-4.97395e-10	-0.934161
50123655	chr22:50123655:A:G	1.82062e-19	-1.60741	-4.33526e-10	9.2863e-08	-1.03968	-4.33526e-10
50123882	chr22:50123882:G:C	2.59957e-18	-2.13982	3.19116	8.3788e-07	-2.14533	3.3054
50124516	chr22:50124516:C:T	8.84309e-18	2.77107	-0.495443	2.52019e-08	-2.28859	-0.0552972
50124711	chr22:50124711:T:C	1.34316e-19	-0.493963	-1.4176	6.44311e-09	-2.26052	-1.44727
50124924	chr22:50124924:G:A	1.71119e-18	-4.97395e-10	0.633182	4.50258e-07	-4.97395e-10	0.539017
50125765	chr22:50125765:G:A	2.14829e-19	-4.97395e-10	-1.44192	6.23553e-08	-4.97395e-10	-1.43796
50125783	chr22:50125783:G:T	3.87218e-18	2.90305	-1.45324	7.01265e-09	-2.28865	-1.33444
50125809	chr22:50125809:G:A	2.74119e-18	-2.14934	3.25373	9.01862e-07	-2.13562	3.36928
50125951	chr22:50125951:C:T	2.57839e-18	-2.17267	3.21583	8.97764e-07	-2.10211	3.33122
50125984	chr22:50125984:A:G	3.58385e-20	-1.84697	-1.38577	4.12863e-08	-0.491602	-1.35867
50125990	chr22:50125990:C:T	2.58275e-18	-2.15085	3.1957	8.51064e-07	-2.13326	3.30895
50126013	chr22:50126013:C:T	2.93598e-18	-2.14874	3.32178	9.64198e-07	-2.13653	3.43702
50126081	chr22:50126081:T:C	2.76386e-18	-2.15106	3.26368	9.12772e-07	-2.13398	3.37966
50126321	chr22:50126321:C:A	9.62116e-20	-2.24521	-4.33526e-10	2.64275e-08	-2.2964	-4.33526e-10
50126407	chr22:50126407:T:C	2.50021e-19	-1.29021	-4.33526e-10	6.84835e-08	-1.34421	-4.33526e-10
50126494	chr22:50126494:T:C	1.3322e-18	-4.97395e-10	0.382825	3.70861e-07	-4.97395e-10	0.345024
50126602	chr22:50126602:GCT:G	3.12342e-19	-4.97395e-10	-1.06766	8.66472e-08	-4.97395e-10	-1.10896
50126885	chr22:50126885:A:G	3.41921e-20	-1.84948	-1.43028	7.05624e-09	-2.16663	-1.45026
50126938	chr22:50126938:C:T	1.31585e-19	-0.551801	-1.3803	6.51112e-09	-2.26939	-1.4279
50127090	chr22:50127090:G:A	9.1183e-20	-2.29889	-4.33526e-10	3.12498e-08	-2.12879	-4.33526e-10
50127154	chr22:50127154:A:G	3.08792e-18	-2.14193	3.36542	1.00197e-06	-2.14335	3.48227
50127260	chr22:50127260:G:A	9.57353e-20	-0.799441	-1.45073	7.33515e-08	0.177097	-1.45264
50127326	chr22:50127326:G:A	9.12746e-20	-2.29789	-4.33526e-10	2.65414e-08	-2.2921	-4.33526e-10
50127479	chr22:50127479:A:G	2.81683e-18	-2.13195	3.26355	8.94856e-07	-2.15322	3.37908
50127858	chr22:50127858:C:T	7.91346e-20	-2.25145	-0.189161	2.36785e-08	-2.23111	-0.175123
50128166	chr22:50128166:A:G	2.23725e-19	-4.97395e-10	-1.40134	6.39998e-08	-4.97395e-10	-1.41192
50128205	chr22:50128205:G:C	1.8052e-18	-2.28777	2.97443	8.62515e-07	-1.88964	3.07868
50128309	chr22:50128309:A:G	2.87975e-19	-4.97395e-10	-1.14889	8.53457e-08	-4.97395e-10	-1.12409
50128310	chr22:50128310:T:C	2.2777e-19	-4.97395e-10	-1.38342	6.5152e-08	-4.97395e-10	-1.39408
50128352	chr22:50128352:T:G	3.08186e-18	-2.12308	3.34461	9.64102e-07	-2.16075	3.46115
50128406	chr22:50128406:C:T	2.90961e-18	-2.13032	3.29433	9.2189e-07	-2.15463	3.41026
50128609	chr22:50128609:A:G	3.94664e-18	2.88902	-1.42016	6.34667e-09	-2.28867	-1.4342
50128712	chr22:50128712:T:C	2.77506e-19	-4.97395e-10	-1.18592	8.21045e-08	-4.97395e-10	-1.16281
50128839	chr22:50128839:G:A	7.81024e-18	-1.88229	4.03372	6.9562e-05	1.3393	4.23987
50129027	chr22:50129027:G:A	2.63977e-19	-4.97395e-10	-1.2359	7.81361e-08	-4.97395e-10	-1.21235
50129384	chr22:50129384:T:C	1.6725e-18	-4.97395e-10	0.610317	5.07737e-07	-4.97395e-10	0.65916
50129465	chr22:50129465:T:A	2.16795e-19	-4.97395e-10	-1.43281	6.22751e-08	-4.97395e-10	-1.43924
50129638	chr22:50129638:A:G	5.0386e-18	2.76572	-1.0526	1.40801e-08	-2.29236	-0.633683
50129654	chr22:50129654:A:T	9.80476e-20	-2.22631	-4.33526e-10	2.67099e-08	-2.28577	-4.33526e-10
50129922	chr22:50129922:T:C	4.58618e-19	-4.97395e-10	-0.683543	1.25978e-07	-4.97395e-10	-0.734694
50129966	chr22:50129966:C:G	2.65009e-18	-2.16423	3.23482	8.99392e-07	-2.11914	3.35005
50130092	chr22:50130092:A:G	1.42219e-19	-0.862095	-0.992296	8.2833e-08	-0.14551	-1.00847
50130134	chr22:50130134:G:C	2.802e-18	-2.17426	3.30059	9.72898e-07	-2.10715	3.41663
50130142	chr22:50130142:G:A	2.82019e-18	-2.17456	3.30736	9.78442e-07	-2.1082	3.42335
50130360	chr22:50130360:T:A	4.38886e-19	-0.727521	-4.33526e-10	1.09467e-07	-0.875182	-4.33526e-10
50130417	chr22:50130417:A:C	4.15941e-19	-1.32361	0.542391	5.59842e-08	-1.97387	0.428139
50130673	chr22:50130673:GGAT:G	2.99041e-18	-2.18904	3.38044	1.07351e-06	-2.08979	3.49768
50130975	chr22:50130975:C:T	3.82858e-18	-2.16613	3.60462	1.29463e-06	-2.1237	3.71887
50131022	chr22:50131022:G:A	8.28654e-13	14.8308	-1.10724	2.09601e-08	-1.08761	-1.44057
50131187	chr22:50131187:T:C	2.94773e-20	-2.14159	-1.28655	8.59816e-09	-2.14358	-1.27568
50131191	chr22:50131191:G:A	2.5297e-20	-2.28376	-1.29732	9.21284e-09	-2.06725	-1.28295
50131238	chr22:50131238:A:G	3.23901e-19	-2.06095	1.02963	1.00288e-07	-2.17305	1.2103
50131734	chr22:50131734:AAG:A	1.97789e-17	-1.93775	5.01836	0.000142165	1.15768	5.13626
50131735	chr22:50131735:AG:A	8.30805e-19	-4.97395e-10	-0.0893653	2.51278e-07	-4.97395e-10	-0.0442457
50131854	chr22:50131854:C:G	2.90895e-18	-2.16598	3.32977	9.89279e-07	-2.1192	3.44537
50131932	chr22:50131932:A:G	1.29219e-19	-0.536891	-1.41336	6.40905e-09	-2.26767	-1.44542
50131937	chr22:50131937:G:T	2.76366e-18	-2.18159	3.29414	9.73292e-07	-2.10001	3.40989
50131999	chr22:50131999:G:A	1.23566e-19	-0.649025	-1.34596	9.50456e-08	0.341202	-1.35765
50132326	chr22:50132326:G:C	8.27979e-07	25.8251	1.7132	1.87448e-08	-2.10125	-0.538641
50132423	chr22:50132423:A:G	3.75602e-20	-2.02559	-1.16023	1.99653e-08	-1.3048	-1.27201
50132524	chr22:50132524:G:T	1.15026e-17	-4.97395e-10	2.53857	3.51706e-06	-4.97395e-10	2.59458
50132692	chr22:50132692:C:T	1.88705e-18	-2.29316	3.02417	9.39189e-07	-1.85477	3.12898
50132950	chr22:50132950:T:C	1.81775e-18	-2.29496	2.98855	9.21922e-07	-1.83734	3.093
50132960	chr22:50132960:C:T	2.77297e-18	-2.18297	3.29888	9.7993e-07	-2.09814	3.41481
50133013	chr22:50133013:C:T	2.59976e-18	-2.18759	3.239	9.2501e-07	-2.09138	3.35038
50133059	chr22:50133059:T:A	2.73025e-18	-2.19128	3.29166	9.8551e-07	-2.08519	3.40754
50133101	chr22:50133101:C:T	2.70637e-18	-2.19438	3.28598	9.82507e-07	-2.08247	3.40177
50133697	chr22:50133697:C:T	1.48453e-19	-1.81149	-4.33526e-10	3.00501e-08	-2.16794	-4.33526e-10
50133745	chr22:50133745:T:C	8.30059e-18	2.73071	-0.518388	2.42399e-08	-2.28982	-0.0929881
50134319	chr22:50134319:A:T	2.37636e-18	-2.18894	3.1505	8.49844e-07	-2.08977	3.26402
50134321	chr22:50134321:GAA:G	2.71044e-18	-2.18915	3.28226	9.7189e-07	-2.08961	3.39804
50134341	chr22:50134341:A:G	2.91248e-18	-2.15906	3.32406	9.79576e-07	-2.12423	3.44055
50134794	chr22:50134794:C:T	2.65206e-18	-2.20174	3.27307	9.80456e-07	-2.07129	3.3885
50135261	chr22:50135261:C:T	2.60683e-18	-2.17892	3.23305	9.12242e-07	-2.10308	3.34818
50135601	chr22:50135601:A:G	2.28655e-19	-1.48546	0.105912	3.39845e-08	-2.05532	0.0104209
50135715	chr22:50135715:C:A	9.67516e-20	-2.23961	-4.33526e-10	2.6405e-08	-2.29725	-4.33526e-10
50135797	chr22:50135797:G:C	9.18981e-20	-2.29108	-4.33526e-10	2.68697e-08	-2.2798	-4.33526e-10
50135846	chr22:50135846:A:AT	2.05062e-19	-1.48845	-4.33526e-10	5.66937e-08	-1.53314	-4.33526e-10
50135850	chr22:50135850:T:C	1.32157e-18	-4.97395e-10	0.374812	3.47843e-07	-4.97395e-10	0.280948
50135959	chr22:50135959:T:A	7.19057e-18	-1.825	3.89376	7.16526e-05	1.51153	4.09725
50136495	chr22:50136495:A:G	2.74788e-18	2.55913	-1.45231	7.03584e-09	-2.29848	-1.32131
50136931	chr22:50136931:A:G	2.99279e-18	-2.17406	3.36626	1.05927e-06	-2.09131	3.48585
50136970	chr22:50136970:T:C	2.62707e-18	-2.17569	3.23755	9.31561e-07	-2.08938	3.35544
50137336	chr22:50137336:C:G	1.81374e-19	-1.6112	-4.33526e-10	1.07784e-07	-0.890675	-4.33526e-10
50137654	chr22:50137654:A:G	2.77717e-18	-2.16647	3.2839	9.65588e-07	-2.10015	3.40209
50137695	chr22:50137695:ACT:A	7.2318e-18	-4.97395e-10	2.07448	2.26345e-06	-4.97395e-10	2.15384
50138011	chr22:50138011:C:T	1.85282e-16	-4.97395e-10	5.31788	5.00425e-05	-4.97395e-10	5.24982
50138795	chr22:50138795:C:A	3.93619e-19	-0.836377	-4.33526e-10	1.06089e-06	1.39606	-4.33526e-10
50138895	chr22:50138895:G:A	1.44749e-19	-1.83676	-4.33526e-10	2.67236e-08	-2.28526	-4.33526e-10
50138945	chr22:50138945:G:A	2.88597e-19	-0.922309	-0.22442	3.45339e-08	-1.72099	-0.307868
50139092	chr22:50139092:A:G	6.30794e-18	-1.96542	3.90322	5.09335e-05	1.15776	4.10971
50139184	chr22:50139184:C:T	2.66958e-18	-2.11428	3.19219	8.33552e-07	-2.15474	3.30963
50139646	chr22:50139646:G:A	1.18112e-19	-0.765995	-1.27413	8.71934e-08	0.188589	-1.29126
50139875	chr22:50139875:C:T	1.25835e-17	2.96822	-0.339831	3.09706e-08	-2.28742	0.149651
50140074	chr22:50140074:A:G	3.08183e-18	-2.12091	3.34243	9.78129e-07	-2.14628	3.46112
50140384	chr22:50140384:A:G	2.99486e-18	-2.11996	3.31285	9.48923e-07	-2.14742	3.43194
50140465	chr22:50140465:T:C	8.19467e-19	-4.97395e-10	-0.103107	2.48062e-07	-4.97395e-10	-0.0571254
50140690	chr22:50140690:C:T	1.78218e-18	-2.27097	2.9448	7.98691e-07	-1.93939	3.05156
50140785	chr22:50140785:C:T	1.3226e-19	-1.07763	-0.849359	7.20718e-08	-0.424664	-0.868477
50141146	chr22:50141146:G:T	3.13236e-18	-2.10822	3.346	9.72606e-07	-2.1568	3.46598
50141377	chr22:50141377:T:C	3.00167e-18	-2.12603	3.3212	9.63196e-07	-2.1411	3.44055
50141620	chr22:50141620:G:A	5.41885e-19	-4.97395e-10	-0.516707	1.48112e-07	-4.97395e-10	-0.572836
50141684	chr22:50141684:G:C	3.49553e-18	-2.12908	3.47656	1.13076e-06	-2.13837	3.59821
50141839	chr22:50141839:C:G	2.48326e-19	-4.97395e-10	-1.29702	7.00816e-08	-4.97395e-10	-1.32114
50142265	chr22:50142265:G:T	9.14208e-20	-2.29629	-4.33526e-10	2.66373e-08	-2.28849	-4.33526e-10
50142270	chr22:50142270:C:T	4.59581e-18	-2.03498	3.65612	3.15216e-05	0.929795	3.85783
50142475	chr22:50142475:G:A	2.84299e-18	-2.12877	3.26962	9.11488e-07	-2.13868	3.38295
50142808	chr22:50142808:G:C	2.8988e-18	-2.10872	3.26901	8.98974e-07	-2.15717	3.38762
50142870	chr22:50142870:G:A	2.82664e-18	-2.11111	3.24619	8.81258e-07	-2.15401	3.36456
50142962	chr22:50142962:C:T	9.2273e-20	-2.29172	0.00470762	3.38238e-08	-1.96114	-0.0884976
50143278	chr22:50143278:T:C	1.35274e-18	-2.12611	2.52424	4.31056e-07	-2.13607	2.63151
50143461	chr22:50143461:C:A	2.64606e-18	-2.09285	3.16192	8.94069e-07	-2.05452	3.2795
50143530	chr22:50143530:C:T	2.74218e-19	-4.97395e-10	-1.19784	8.05092e-08	-4.97395e-10	-1.18243
50143617	chr22:50143617:C:T	3.14713e-18	-2.09431	3.3368	9.53073e-07	-2.16797	3.45686
50143646	chr22:50143646:G:A	3.66201e-19	-4.97395e-10	-0.908579	9.42637e-08	-4.97395e-10	-1.02471
50143798	chr22:50143798:G:A	9.16387e-20	-2.29391	-4.33526e-10	3.33132e-08	-2.06485	-4.33526e-10
50143808	chr22:50143808:G:A	1.16909e-19	-0.848165	-1.2022	7.73842e-09	-2.29882	-1.22578
50143849	chr22:50143849:ACT:A	3.56145e-18	-2.06212	3.42828	1.01927e-06	-2.18914	3.54518
50144053	chr22:50144053:G:A	2.12798e-19	-4.97395e-10	-1.45142	6.16946e-08	-4.97395e-10	-1.44861
50144197	chr22:50144197:A:G	1.70123e-18	-2.27382	2.90117	7.64229e-07	-1.95341	3.02147
50144201	chr22:50144201:G:A	2.49421e-19	-0.979522	-0.313098	2.33281e-08	-2.15897	-0.262172
50144439	chr22:50144439:C:A	1.93534e-19	-1.63372	0.0874078	3.02254e-08	-2.29897	0.136846
50144631	chr22:50144631:A:G	2.14348e-19	-4.97395e-10	-1.44416	6.22443e-08	-4.97395e-10	-1.43974
50144641	chr22:50144641:GCA:G	2.16045e-19	-4.97395e-10	-1.43628	6.2878e-08	-4.97395e-10	-1.42961
50144643	chr22:50144643:A:G	2.81802e-19	-1.17056	-4.33526e-10	3.97098e-08	-1.88921	-4.33526e-10
50144754	chr22:50144754:T:G	8.16406e-19	-4.97395e-10	-0.106848	2.47171e-07	-4.97395e-10	-0.0607218
50144782	chr22:50144782:C:T	6.03584e-19	-4.97395e-10	-0.408875	1.80302e-07	-4.97395e-10	-0.37617
50144823	chr22:50144823:T:C	4.18604e-20	-2.18065	-0.896768	2.30599e-08	-1.45834	-0.974372
50144824	chr22:50144824:G:A	1.24173e-19	-0.934269	-1.05582	8.65074e-09	-2.29413	-1.11903
50145701	chr22:50145701:G:A	1.09156e-19	-2.11898	-4.33526e-10	3.91336e-08	-1.90382	-4.33526e-10
50145772	chr22:50145772:A:C	4.87098e-18	-1.95979	3.63908	1.19995e-06	-2.2432	3.76243
50145987	chr22:50145987:C:T	2.1808e-19	-4.97395e-10	-1.4269	6.19283e-08	-4.97395e-10	-1.44483
50146252	chr22:50146252:G:A	9.0387e-18	-4.97395e-10	2.29751	2.49687e-06	-4.97395e-10	2.25199
50146264	chr22:50146264:C:T	4.94136e-18	-2.05019	3.74383	1.39147e-06	-2.19884	3.86615
50146372	chr22:50146372:G:A	1.61898e-19	-0.496551	-1.22824	9.68021e-09	-2.29487	-1.00585
50146391	chr22:50146391:C:A	2.43762e-19	-1.31557	-4.33526e-10	3.72115e-08	-1.95419	-4.33526e-10
50146745	chr22:50146745:T:G	1.45654e-19	-1.34754	-0.482983	1.78532e-08	-2.29804	-0.390582
50147099	chr22:50147099:G:A	9.51864e-20	-1.09464	-1.16128	6.13492e-08	-0.271094	-1.18313
50147166	chr22:50147166:G:A	3.56744e-19	-1.95903	1.02429	8.07469e-08	-2.24783	1.06835
50147986	chr22:50147986:G:C	4.19449e-18	-2.15923	3.689	1.46128e-06	-2.09944	3.81571
50147991	chr22:50147991:C:T	9.72324e-20	-2.23466	-4.33526e-10	2.89312e-08	-2.20588	-4.33526e-10
50148244	chr22:50148244:G:C	6.51444e-18	-2.14086	4.11088	2.18854e-06	-2.12135	4.24153
50148374	chr22:50148374:G:C	4.35053e-18	-2.12861	3.6949	1.41931e-06	-2.13214	3.81926
50148438	chr22:50148438:G:A	5.60963e-18	-2.15991	3.98039	1.96466e-06	-2.10044	4.11271
50148476	chr22:50148476:C:A	4.25594e-19	-4.97395e-10	-0.758274	1.15429e-07	-4.97395e-10	-0.82215
50148558	chr22:50148558:C:G	1.4197e-19	-0.486187	-1.36995	8.1899e-09	-2.24606	-1.22184
50148866	chr22:50148866:G:A	1.27379e-10	18.7587	-4.33526e-10	2.74042e-08	-2.26011	-4.33526e-10
50148915	chr22:50148915:C:T	4.40707e-18	-2.02438	3.60358	2.69151e-05	0.914215	3.71542
50148922	chr22:50148922:C:T	9.12824e-20	-2.2978	-4.33526e-10	2.66214e-08	-2.28909	-4.33526e-10
50149089	chr22:50149089:G:A	5.67129e-19	-4.97395e-10	-0.471174	1.69472e-07	-4.97395e-10	-0.438115
50149400	chr22:50149400:G:A	5.53603e-19	-4.97395e-10	-0.495313	1.51257e-07	-4.97395e-10	-0.551826
50149550	chr22:50149550:T:G	2.52017e-19	-0.226684	-1.05558	1.39402e-08	-2.1377	-0.798323
50149702	chr22:50149702:C:T	4.32777e-18	3.0074	-1.44636	6.59991e-09	-2.29044	-1.3933
50149724	chr22:50149724:G:A	6.45006e-18	-2.08591	4.046	1.94264e-06	-2.17411	4.17511
50149996	chr22:50149996:C:T	2.19785e-19	-4.97395e-10	-1.41911	6.3006e-08	-4.97395e-10	-1.42757
50150046	chr22:50150046:A:G	6.92285e-20	-1.18845	-1.3859	6.85509e-09	-2.27771	-1.3681
50150279	chr22:50150279:G:C	4.21779e-18	-2.15189	3.6872	1.43804e-06	-2.11186	3.81209
50150767	chr22:50150767:C:A	1.46868e-19	-0.50201	-1.32021	7.51036e-09	-2.25929	-1.29523
50151147	chr22:50151147:A:G	3.04065e-20	-1.95648	-1.44062	6.94115e-09	-2.1808	-1.45253
50151200	chr22:50151200:TCTC:T	9.1197e-20	-2.29874	-4.33526e-10	2.65319e-08	-2.29246	-4.33526e-10
50151578	chr22:50151578:G:GT	8.43795e-18	-2.11191	4.34064	2.6777e-06	-2.14948	4.47139
50151857	chr22:50151857:G:A	6.86982e-18	-2.11199	4.13512	2.18074e-06	-2.14878	4.26539
50152042	chr22:50152042:G:A	1.27551e-19	-0.513597	-1.44965	6.40956e-09	-2.26079	-1.45223
50152076	chr22:50152076:A:G	5.54263e-18	-2.11622	3.92469	1.76701e-06	-2.1461	4.05234
50152114	chr22:50152114:C:T	1.38166e-19	-0.574284	-1.30902	7.51767e-09	-2.27042	-1.28313
50152137	chr22:50152137:AACAG:A	1.68755e-18	-2.08443	2.70371	8.63926e-06	0.696298	2.79697
50152205	chr22:50152205:G:A	7.49909e-20	-2.06394	-0.430458	1.59493e-08	-2.29678	-0.504607
50152308	chr22:50152308:C:T	3.10823e-19	-4.97395e-10	-1.07254	8.5565e-08	-4.97395e-10	-1.12153
50152460	chr22:50152460:A:G	2.32169e-19	-4.97395e-10	-1.36429	6.63295e-08	-4.97395e-10	-1.37617
50153254	chr22:50153254:G:A	1.51995e-19	-0.383057	-1.40485	6.96521e-09	-2.24036	-1.38952
50153435	chr22:50153435:A:G	4.4594e-20	-1.56902	-1.44514	6.47397e-08	0.0339193	-1.43435
50153528	chr22:50153528:C:T	9.12033e-20	-2.29867	-4.33526e-10	2.64251e-08	-2.29649	-4.33526e-10
50153634	chr22:50153634:C:T	9.74752e-20	-2.23216	-4.33526e-10	2.88813e-08	-2.20761	-4.33526e-10
50153697	chr22:50153697:C:T	1.00427e-19	-0.814683	-1.38765	7.58296e-09	-2.29497	-1.24993
50153754	chr22:50153754:G:A	3.07106e-20	-2.06017	-1.32698	6.94156e-09	-2.29584	-1.33744
50153934	chr22:50153934:C:T	9.405e-20	-2.26793	-4.33526e-10	3.4602e-08	-2.02689	-4.33526e-10
50154088	chr22:50154088:G:A	6.05276e-18	3.31817	-1.42166	6.63291e-09	-2.24844	-1.43033
50154095	chr22:50154095:G:A	2.12907e-19	-4.97395e-10	-1.45091	6.13874e-08	-4.97395e-10	-1.4536
50154211	chr22:50154211:G:A	3.3248e-17	-4.97395e-10	3.59999	1.03903e-05	-4.97395e-10	3.67783
50155312	chr22:50155312:G:C	9.11988e-20	-2.29872	-4.33526e-10	2.6537e-08	-2.29226	-4.33526e-10
50155323	chr22:50155323:C:T	2.27352e-19	-4.97395e-10	-1.38526	6.50536e-08	-4.97395e-10	-1.39559
50155432	chr22:50155432:C:T	3.89482e-18	-2.29394	3.74958	2.04797e-06	-1.80965	3.86345
50155910	chr22:50155910:T:G	5.05279e-18	-2.04722	3.76315	2.94664e-05	0.842978	3.87722
50155936	chr22:50155936:A:G	9.84683e-18	-4.97395e-10	2.38314	3.09248e-06	-4.97395e-10	2.46592
50156343	chr22:50156343:T:G	1.32542e-19	-2.08552	0.160661	2.82902e-08	-2.29386	0.0655714
50156406	chr22:50156406:A:G	7.80324e-20	-1.49125	-0.963383	4.08822e-08	-1.02259	-0.837522
50156753	chr22:50156753:T:A	4.44179e-18	-2.04162	3.62867	2.5909e-05	0.850751	3.74079
50156827	chr22:50156827:C:T	1.07052e-19	-1.66072	-0.477728	7.11262e-08	-0.851657	-0.454691
50156937	chr22:50156937:G:C	6.87928e-20	-1.22856	-1.35211	7.15713e-09	-2.27169	-1.331
50157006	chr22:50157006:C:T	3.75906e-19	-0.829021	-0.0533998	4.2274e-08	-1.68348	-0.143156
50157024	chr22:50157024:C:T	9.12173e-20	-2.29852	-4.33526e-10	2.64155e-08	-2.29685	-4.33526e-10
50157193	chr22:50157193:C:T	9.1361e-20	-1.22582	-1.07112	5.69986e-08	-0.460094	-1.06768
50157212	chr22:50157212:T:G	9.4578e-19	-0.390967	0.431217	3.67472e-08	-2.25047	0.283729
50157413	chr22:50157413:T:C	1.09744e-19	-2.1694	0.0557935	3.03149e-08	-2.27761	0.118444
50157484	chr22:50157484:G:A	3.7312e-18	-1.96697	3.37969	2.55037e-05	1.09468	3.48109
50157625	chr22:50157625:T:G	4.21678e-18	-2.08913	3.62419	2.18679e-05	0.685705	3.73627
50157889	chr22:50157889:C:CATT	3.92117e-18	-2.01725	3.47963	2.42677e-05	0.935596	3.5905
50158226	chr22:50158226:G:A	9.73995e-20	-2.23294	-4.33526e-10	2.63617e-08	-2.29889	-4.33526e-10
50158334	chr22:50158334:G:A	8.05537e-19	-4.97395e-10	-0.120251	2.22553e-07	-4.97395e-10	-0.165639
50158374	chr22:50158374:C:A	2.2313e-19	-4.97395e-10	-1.404	6.4003e-08	-4.97395e-10	-1.41187
50158482	chr22:50158482:T:C	2.17994e-19	-4.97395e-10	-1.42729	6.23719e-08	-4.97395e-10	-1.43769
50159037	chr22:50159037:C:T	3.30533e-18	2.73071	-1.43918	6.44791e-09	-2.2981	-1.40895
50159116	chr22:50159116:A:G	3.06948e-20	-1.96411	-1.42356	3.08311e-08	-0.737668	-1.40461
50159339	chr22:50159339:C:T	2.16503e-19	-4.97395e-10	-1.43416	6.21687e-08	-4.97395e-10	-1.44095
50159550	chr22:50159550:C:T	1.79426e-18	-2.00422	2.68481	1.11876e-05	0.974909	2.77685
50159867	chr22:50159867:G:A	3.37474e-18	2.74503	-1.43272	6.38662e-09	-2.29796	-1.41864
50159869	chr22:50159869:A:G	3.73938e-19	-4.97395e-10	-0.88767	1.02496e-07	-4.97395e-10	-0.940982
50160122	chr22:50160122:G:A	1.92957e-19	-1.18104	-0.368249	2.78523e-08	-2.28007	0.0361797
50160339	chr22:50160339:C:T	1.01322e-19	-2.19346	-4.33526e-10	2.73014e-08	-2.26387	-4.33526e-10
50160536	chr22:50160536:G:A	4.55744e-19	-4.97395e-10	-0.689829	1.36202e-07	-4.97395e-10	-0.656664
50160682	chr22:50160682:T:C	6.09464e-20	-1.31666	-1.3851	7.01327e-09	-2.2555	-1.3675
50160899	chr22:50160899:C:T	9.2057e-20	-2.28935	-4.33526e-10	2.69869e-08	-2.27545	-4.33526e-10
50162190	chr22:50162190:C:T	6.74026e-20	-1.7773	-0.823774	2.17924e-08	-1.86757	-0.621678
50162209	chr22:50162209:G:A	2.16374e-19	-4.97395e-10	-1.43475	6.18364e-08	-4.97395e-10	-1.44631
50162587	chr22:50162587:C:T	1.01054e-19	-2.19611	-4.33526e-10	1.05242e-06	1.38805	-4.33526e-10
50162634	chr22:50162634:T:C	4.06836e-20	-2.09333	-1.0126	1.43981e-08	-1.95886	-0.944841
50162765	chr22:50162765:A:G	2.82969e-19	-4.97395e-10	-1.16642	7.90252e-08	-4.97395e-10	-1.20104
50163272	chr22:50163272:C:T	7.52232e-19	-4.97395e-10	-0.188716	2.0869e-07	-4.97395e-10	-0.229956
50163292	chr22:50163292:G:A	1.58714e-19	-0.696385	-1.04827	1.86061e-08	-1.57058	-1.07674
50163333	chr22:50163333:C:T	3.09848e-19	-0.602418	-0.473261	3.24422e-08	-1.54027	-0.551078
50163478	chr22:50163478:C:T	4.76161e-20	-1.6247	-1.32389	1.71274e-07	0.924188	-1.35173
50163992	chr22:50163992:G:C	4.18195e-20	-1.71329	-1.36511	2.88294e-08	-0.858597	-1.35081
50164028	chr22:50164028:T:C	2.26065e-19	-4.97395e-10	-1.39094	6.43354e-08	-4.97395e-10	-1.40669
50164174	chr22:50164174:C:T	6.51257e-19	-4.97395e-10	-0.332855	1.79556e-07	-4.97395e-10	-0.380317
50164449	chr22:50164449:C:T	2.20634e-19	-4.97395e-10	-1.41526	6.43425e-08	-4.97395e-10	-1.40658
50164591	chr22:50164591:A:G	3.49657e-19	-0.507684	-0.447124	3.55436e-08	-1.476	-0.524042
50165034	chr22:50165034:C:T	2.8227e-19	-4.97395e-10	-1.1689	8.22656e-08	-4.97395e-10	-1.16085
50165584	chr22:50165584:T:G	6.02069e-19	-1.97129	1.5599	4.11416e-06	1.09292	1.65847
50165762	chr22:50165762:G:T	6.56804e-19	-1.90215	1.57778	5.16459e-06	1.30237	1.67641
50165818	chr22:50165818:C:G	9.20281e-20	-2.28967	-4.33526e-10	2.7066e-08	-2.27253	-4.33526e-10
50166840	chr22:50166840:T:G	8.16574e-11	18.7134	-0.39937	1.14998e-08	-1.76296	-1.36551
50167386	chr22:50167386:G:C	9.60259e-20	-2.24714	-4.33526e-10	2.73335e-08	-2.26269	-4.33526e-10
50167616	chr22:50167616:G:A	2.52608e-18	1.02266	-4.33526e-10	2.21206e-07	-0.171711	-4.33526e-10
50167754	chr22:50167754:A:G	5.0038e-19	-2.16908	1.57269	3.44277e-07	-1.39032	1.66096
50167962	chr22:50167962:G:A	9.72672e-20	-2.2343	-4.33526e-10	5.04971e-08	-1.64889	-4.33526e-10
50167993	chr22:50167993:C:T	2.61501e-19	-0.610558	-0.634764	2.7382e-08	-1.55556	-0.705361
50168980	chr22:50168980:T:C	2.15193e-19	-4.97395e-10	-1.44023	6.17976e-08	-4.97395e-10	-1.44694
50169164	chr22:50169164:G:T	3.00042e-19	-4.97395e-10	-1.10784	8.28681e-08	-4.97395e-10	-1.15355
50169194	chr22:50169194:A:G	2.22786e-19	-4.97395e-10	-1.40555	6.39012e-08	-4.97395e-10	-1.41347
50169253	chr22:50169253:G:A	2.38895e-19	-4.97395e-10	-1.33573	7.02988e-08	-4.97395e-10	-1.31805
50169370	chr22:50169370:A:G	6.52958e-19	-4.97395e-10	-0.330248	1.81949e-07	-4.97395e-10	-0.367078
50169522	chr22:50169522:C:G	3.25097e-19	-4.97395e-10	-1.02764	9.20035e-08	-4.97395e-10	-1.04898
50169849	chr22:50169849:C:G	3.56811e-20	-1.81782	-1.41932	1.08399e-07	0.547597	-1.43258
50170133	chr22:50170133:C:T	1.17115e-19	-2.04861	-4.33526e-10	4.36599e-08	-1.79437	-4.33526e-10
50171005	chr22:50171005:A:G	2.65166e-19	-4.97395e-10	-1.23141	7.55155e-08	-4.97395e-10	-1.24647
50171200	chr22:50171200:G:A	9.13087e-20	-2.29751	-4.33526e-10	3.31124e-08	-2.0709	-4.33526e-10
50171281	chr22:50171281:C:T	2.15749e-19	-4.97395e-10	-1.43765	6.17534e-08	-4.97395e-10	-1.44765
50171483	chr22:50171483:G:A	5.21501e-19	0.740517	-1.29557	1.91749e-08	-1.25029	-1.36692
50171778	chr22:50171778:C:T	2.3704e-19	-4.97395e-10	-1.34353	6.64584e-08	-4.97395e-10	-1.37423
50171869	chr22:50171869:CA:C	2.55937e-17	4.57974	-1.2414	6.80583e-09	-2.21036	-1.44266
50172169	chr22:50172169:T:G	1.12707e-19	-2.08697	-4.33526e-10	2.65875e-08	-2.29036	-4.33526e-10
50172199	chr22:50172199:G:A	5.58463e-20	-2.2984	-0.490753	2.71839e-07	0.476082	-0.441677
50172434	chr22:50172434:A:G	1.02123e-19	-2.18558	-4.33526e-10	2.91084e-08	-2.19978	-4.33526e-10
50172625	chr22:50172625:A:G	6.34905e-19	-4.97395e-10	-0.358285	1.76412e-07	-4.97395e-10	-0.397985
50172882	chr22:50172882:C:A	7.95163e-18	3.26687	-1.0975	9.01439e-09	-2.20386	-1.16812
50173058	chr22:50173058:G:A	6.9794e-19	-4.97395e-10	-0.263627	2.11836e-07	-4.97395e-10	-0.214991
50173495	chr22:50173495:A:G	4.90466e-19	-4.97395e-10	-0.616404	1.37853e-07	-4.97395e-10	-0.644614
50173616	chr22:50173616:G:A	2.44413e-19	-4.97395e-10	-1.3129	7.31038e-08	-4.97395e-10	-1.27892
50173755	chr22:50173755:C:T	1.70824e-19	-0.248266	-1.42286	0.00014614	7.75252	-1.43101
50173826	chr22:50173826:T:C	1.06488e-18	-4.97395e-10	0.158853	2.97628e-07	-4.97395e-10	0.12504
50174280	chr22:50174280:G:T	2.20532e-19	-4.97395e-10	-1.41572	6.33021e-08	-4.97395e-10	-1.42289
50174664	chr22:50174664:C:T	3.17528e-19	0.402359	-1.45355	0.00168163	10.218	-1.45356
50174885	chr22:50174885:G:A	1.02335e-19	-2.18351	-4.33526e-10	6.14192e-08	-1.45308	-4.33526e-10
50175016	chr22:50175016:G:A	3.87262e-19	-4.97395e-10	-0.85266	1.12965e-07	-4.97395e-10	-0.843724
50175279	chr22:50175279:C:T	2.35231e-19	-4.97395e-10	-1.35119	6.71505e-08	-4.97395e-10	-1.36387
50175285	chr22:50175285:A:G	8.06613e-20	-2.24586	-0.175645	2.84279e-08	-2.00615	-0.217287
50175957	chr22:50175957:G:A	9.14301e-20	-2.29619	-4.33526e-10	2.64172e-08	-2.29679	-4.33526e-10
50176047	chr22:50176047:T:C	1.54965e-19	-0.31725	-1.45131	8.57466e-09	-1.96856	-1.45343
50176444	chr22:50176444:T:C	6.2845e-19	-4.97395e-10	-0.368504	1.90292e-07	-4.97395e-10	-0.322244
50176512	chr22:50176512:G:GC	5.40176e-19	0.83324	-1.35311	7.06569e-09	-2.23812	-1.37743
50177576	chr22:50177576:C:G	4.23455e-19	-4.97395e-10	-0.763313	1.1958e-07	-4.97395e-10	-0.786821
50177957	chr22:50177957:C:T	5.53263e-19	-4.97395e-10	-0.495926	1.5546e-07	-4.97395e-10	-0.524413
50178377	chr22:50178377:A:G	5.22119e-20	-1.47734	-1.37911	1.08405e-08	-1.85158	-1.33593
50178412	chr22:50178412:G:C	4.46911e-19	-4.97395e-10	-0.709401	1.26098e-07	-4.97395e-10	-0.733749
50178422	chr22:50178422:G:C	3.54118e-19	-4.97395e-10	-0.94213	1.0026e-07	-4.97395e-10	-0.963038
50179170	chr22:50179170:C:T	2.2163e-19	-4.97395e-10	-1.41075	6.35648e-08	-4.97395e-10	-1.41874
50179297	chr22:50179297:C:T	6.21027e-20	-1.27588	-1.40709	0.00141954	10.02	-1.42495
50179394	chr22:50179394:G:A	4.87449e-19	-4.97395e-10	-0.622575	1.374e-07	-4.97395e-10	-0.647909
50179400	chr22:50179400:C:T	3.36639e-19	-4.97395e-10	-0.992749	1.05143e-07	-4.97395e-10	-0.915484
50179539	chr22:50179539:T:C	3.14004e-19	0.3809	-1.44325	6.1658e-09	-2.29817	-1.45361
50179637	chr22:50179637:G:A	1.30619e-18	0.448388	-0.0852781	1.41761e-07	-0.418619	-0.198046
50179849	chr22:50179849:A:G	4.73907e-20	-1.55048	-1.40285	0.00074062	9.31273	-1.3683
50179893	chr22:50179893:A:G	3.32537e-19	-4.97395e-10	-1.00501	9.38912e-08	-4.97395e-10	-1.02867
50180086	chr22:50180086:T:C	5.55389e-19	-4.97395e-10	-0.492091	1.7121e-07	-4.97395e-10	-0.427911
50180212	chr22:50180212:C:T	2.14617e-19	-0.355969	-1.08694	0.00993382	11.6132	-1.07253
50180309	chr22:50180309:G:A	4.23856e-19	0.538975	-1.30134	7.11331e-09	-2.28042	-1.32842
50180368	chr22:50180368:C:G	2.48443e-20	-2.27802	-1.32112	2.14211e-07	1.10078	-1.30462
50180529	chr22:50180529:C:T	1.57439e-18	0.54986	-4.33526e-10	9.06699e-08	-1.06358	-4.33526e-10
50180618	chr22:50180618:G:A	2.61188e-19	-4.97395e-10	-1.24652	7.48174e-08	-4.97395e-10	-1.25575
50181491	chr22:50181491:A:G	3.01228e-19	-0.589672	-0.514221	1.47623e-08	-2.27829	-0.600437
50181531	chr22:50181531:G:A	2.81329e-19	-4.97395e-10	-1.17223	8.03282e-08	-4.97395e-10	-1.18468
50181907	chr22:50181907:G:A	3.0067e-19	-4.97395e-10	-1.10575	8.91125e-08	-4.97395e-10	-1.0809
50181918	chr22:50181918:C:T	4.43913e-20	-1.76525	-1.25346	7.83167e-09	-2.23839	-1.27424
50182004	chr22:50182004:C:G	2.24805e-19	-4.97395e-10	-1.39653	6.54535e-08	-4.97395e-10	-1.38946
50182009	chr22:50182009:C:G	1.22989e-19	-1.99966	-4.33526e-10	2.65157e-08	-2.29307	-4.33526e-10
50182027	chr22:50182027:C:T	5.09909e-20	-1.44676	-1.43335	7.1189e-09	-2.16191	-1.44614
50182038	chr22:50182038:C:T	5.10191e-20	-1.44811	-1.43145	7.11119e-09	-2.16413	-1.445
50182079	chr22:50182079:C:T	3.08381e-20	-1.96514	-1.41788	0.0015426	10.0643	-1.38616
50182154	chr22:50182154:C:T	1.07646e-19	-2.13292	-4.33526e-10	6.23887e-08	-1.43742	-4.33526e-10
50182408	chr22:50182408:C:T	2.28835e-19	-4.97395e-10	-1.37876	6.68526e-08	-4.97395e-10	-1.36831
50182575	chr22:50182575:G:A	5.05298e-19	-4.97395e-10	-0.586611	1.54585e-07	-4.97395e-10	-0.530059
50182832	chr22:50182832:G:T	3.53193e-19	-4.97395e-10	-0.944745	1.10644e-07	-4.97395e-10	-0.864483
50182839	chr22:50182839:A:G	8.93849e-20	-0.883491	-1.43532	2.72344e-08	-0.818815	-1.44751
50182849	chr22:50182849:G:C	1.20247e-19	-2.02222	-4.33526e-10	2.64052e-08	-2.29724	-4.33526e-10
50182937	chr22:50182937:C:T	7.78416e-20	-1.02749	-1.42959	3.34626e-08	-0.644717	-1.41566
50183471	chr22:50183471:C:T	7.09397e-19	-4.97395e-10	-0.247345	2.20304e-07	-4.97395e-10	-0.175796
50183520	chr22:50183520:TC:T	9.2649e-20	-0.850772	-1.43217	4.09819e-08	-0.438687	-1.41899
50183523	chr22:50183523:C:T	9.31105e-20	-0.848197	-1.42978	4.1246e-08	-0.435301	-1.41595
50183544	chr22:50183544:C:T	1.55281e-18	-2.08843	2.62449	1.31603e-05	1.21364	2.70051
50183650	chr22:50183650:C:G	1.27544e-19	-1.9633	-4.33526e-10	2.66051e-08	-2.2897	-4.33526e-10
50183798	chr22:50183798:A:G	1.38433e-19	-0.491877	-1.3895	2.72609e-08	-0.885562	-1.37979
50184202	chr22:50184202:T:C	6.37914e-19	-4.97395e-10	-0.353557	1.67665e-07	-4.97395e-10	-0.448836
50184722	chr22:50184722:G:A	2.14902e-19	-4.97395e-10	-1.44158	6.19028e-08	-4.97395e-10	-1.44524
50185267	chr22:50185267:C:T	2.09908e-18	-4.97395e-10	0.837496	6.25448e-07	-4.97395e-10	0.867664
50185653	chr22:50185653:C:G	8.91816e-19	1.30079	-1.31929	9.70405e-09	-1.90374	-1.39452
50185875	chr22:50185875:C:T	2.13496e-19	-4.97395e-10	-1.44814	6.15354e-08	-4.97395e-10	-1.45119
50185990	chr22:50185990:C:T	7.01197e-19	-4.97395e-10	-0.258971	1.81709e-07	-4.97395e-10	-0.368399
50186480	chr22:50186480:G:C	3.15037e-18	2.53458	-1.29107	5.40008e-08	-0.247394	-1.33441
50186737	chr22:50186737:T:G	3.44457e-20	-2.28353	-0.988844	2.74615e-07	0.990525	-0.945959
50186785	chr22:50186785:C:T	4.89992e-19	-4.97395e-10	-0.617371	1.40368e-07	-4.97395e-10	-0.626534
50186842	chr22:50186842:T:C	5.80804e-20	-1.73593	-1.014	0.0198216	12.1539	-0.922464
50187020	chr22:50187020:C:T	3.77192e-20	-1.81313	-1.36846	0.00949353	11.8172	-1.32184
50187202	chr22:50187202:A:T	2.62723e-19	-4.97395e-10	-1.24066	7.48662e-08	-4.97395e-10	-1.2551
50187371	chr22:50187371:A:G	3.42307e-19	0.476366	-1.45242	6.36607e-09	-2.28156	-1.43827
50187506	chr22:50187506:G:C	6.32031e-19	-4.97395e-10	-0.362821	1.64597e-07	-4.97395e-10	-0.467305
50187872	chr22:50187872:C:T	7.35754e-20	-1.13037	-1.38308	6.83085e-09	-2.29892	-1.35044
50188263	chr22:50188263:CAG:C	5.75402e-19	-4.97395e-10	-0.456692	1.5232e-07	-4.97395e-10	-0.544821
50188362	chr22:50188362:C:A	1.86158e-18	0.549534	0.167885	4.52431e-05	5.05719	0.0918096
50188631	chr22:50188631:G:A	1.35514e-18	-4.97395e-10	0.399901	4.0195e-07	-4.97395e-10	0.425523
50188759	chr22:50188759:C:T	3.97581e-20	-1.75895	-1.36999	0.0124385	12.0887	-1.32318
50188824	chr22:50188824:C:T	2.37772e-20	-2.29807	-1.34496	1.16991e-07	0.573234	-1.38194
50189155	chr22:50189155:A:G	5.88811e-19	-4.97395e-10	-0.433654	1.68705e-07	-4.97395e-10	-0.442651
50189167	chr22:50189167:G:A	6.24025e-19	-4.97395e-10	-0.37557	1.62599e-07	-4.97395e-10	-0.479516
50189274	chr22:50189274:C:T	1.69158e-18	-4.97395e-10	0.621659	5.02489e-07	-4.97395e-10	0.648769
50190022	chr22:50190022:A:G	5.40477e-20	-2.23135	-0.59054	1.52432e-07	-0.0117854	-0.532299
50190382	chr22:50190382:G:A	9.32956e-19	-4.97395e-10	0.0265984	2.41476e-07	-4.97395e-10	-0.0840331
50190508	chr22:50190508:G:A	0.993516	41.7995	-0.263484	7.28392e-09	-2.13569	-1.44945
50190550	chr22:50190550:G:A	1.46311e-18	-4.97395e-10	0.476559	4.33839e-07	-4.97395e-10	0.50187
50190675	chr22:50190675:G:A	9.12067e-20	-2.29863	-4.33526e-10	2.87075e-08	-2.21364	-4.33526e-10
50190794	chr22:50190794:C:T	1.59663e-18	-4.97395e-10	0.563888	4.7402e-07	-4.97395e-10	0.590446
50190862	chr22:50190862:G:T	3.35375e-19	-4.97395e-10	-0.996511	1.04567e-07	-4.97395e-10	-0.920977
50190863	chr22:50190863:T:G	4.90912e-20	-2.26428	-0.653797	1.96679e-07	0.30274	-0.591972
50190884	chr22:50190884:G:T	8.51739e-19	-4.97395e-10	-0.0644805	2.18863e-07	-4.97395e-10	-0.182359
50190897	chr22:50190897:T:A	8.47895e-19	-4.97395e-10	-0.0690034	2.17913e-07	-4.97395e-10	-0.18671
50191432	chr22:50191432:C:T	1.62574e-18	-4.97395e-10	0.581956	4.82805e-07	-4.97395e-10	0.608809
50191443	chr22:50191443:C:T	3.08346e-20	-1.94313	-1.44	0.0464426	13.5358	-1.45284
50191450	chr22:50191450:T:C	9.92581e-19	-4.97395e-10	0.0885484	2.53518e-07	-4.97395e-10	-0.0353695
50191578	chr22:50191578:C:T	1.40623e-18	-4.97395e-10	0.436907	4.17211e-07	-4.97395e-10	0.462789
50191604	chr22:50191604:G:A	2.18605e-19	-4.97395e-10	-1.42449	6.27179e-08	-4.97395e-10	-1.43216
50191699	chr22:50191699:C:T	9.90496e-19	-4.97395e-10	0.0864458	2.53004e-07	-4.97395e-10	-0.0373992
50191707	chr22:50191707:G:A	1.01423e-18	-4.97395e-10	0.110123	2.58828e-07	-4.97395e-10	-0.0146407
50191735	chr22:50191735:G:A	9.1634e-20	-2.29396	-4.33526e-10	3.19969e-08	-2.10516	-4.33526e-10
50191775	chr22:50191775:A:G	4.08263e-19	-4.97395e-10	-0.799848	1.2439e-07	-4.97395e-10	-0.747384
50191963	chr22:50191963:A:G	1.05574e-19	-2.25406	0.101707	3.39579e-08	-2.02172	-0.0239654
50192233	chr22:50192233:C:T	1.44185e-18	-4.97395e-10	0.461925	4.48567e-07	-4.97395e-10	0.535255
50192241	chr22:50192241:C:T	8.30077e-19	1.17	-1.26024	4.54773e-07	1.91957	-1.37058
50192365	chr22:50192365:G:A	3.33773e-20	-1.87611	-1.42777	0.00642218	11.5043	-1.3998
50192621	chr22:50192621:C:G	2.62582e-18	-4.97395e-10	1.06139	6.91638e-07	-4.97395e-10	0.968259
50193478	chr22:50193478:G:A	9.31472e-20	-2.27758	-4.33526e-10	2.7329e-08	-2.26286	-4.33526e-10
50193516	chr22:50193516:C:T	2.43787e-19	-1.31547	-4.33526e-10	3.38452e-08	-2.04901	-4.33526e-10
50193599	chr22:50193599:G:A	4.96436e-19	-4.97395e-10	-0.604306	1.54716e-07	-4.97395e-10	-0.529213
50193688	chr22:50193688:G:A	2.51886e-18	-4.97395e-10	1.0198	6.63968e-07	-4.97395e-10	0.92743
50194076	chr22:50194076:C:T	1.70932e-19	-0.453006	-1.21749	7.39917e-09	-2.28272	-1.28671
50194440	chr22:50194440:C:T	1.41355e-19	-2.25604	0.395549	5.97414e-08	-1.94061	0.459829
50194534	chr22:50194534:G:T	1.37077e-19	-2.29565	0.404425	3.79814e-08	-2.19865	0.264937
50194862	chr22:50194862:C:T	1.62574e-18	-4.97395e-10	0.581956	4.82805e-07	-4.97395e-10	0.608809
50195007	chr22:50195007:C:T	1.18308e-19	-2.03847	-4.33526e-10	2.79285e-08	-2.24116	-4.33526e-10
50195061	chr22:50195061:G:A	2.28081e-19	-4.97395e-10	-1.38206	6.6802e-08	-4.97395e-10	-1.36907
50195439	chr22:50195439:T:C	2.12526e-19	-4.97395e-10	-1.4527	6.13944e-08	-4.97395e-10	-1.45349
50195753	chr22:50195753:C:T	1.40045e-18	-4.97395e-10	0.43279	4.15348e-07	-4.97395e-10	0.458313
50195754	chr22:50195754:G:A	4.75962e-19	-0.646423	-4.33526e-10	7.13829e-08	-1.30275	-4.33526e-10
50195883	chr22:50195883:GGCGCCT:G	1.03498e-19	-2.17221	-4.33526e-10	6.47222e-08	-1.4007	-4.33526e-10
50196057	chr22:50196057:C:T	2.43559e-19	-4.97395e-10	-1.3164	7.12743e-08	-4.97395e-10	-1.30427
50196097	chr22:50196097:G:A	3.05217e-20	-1.98653	-1.40679	0.0253171	12.9135	-1.43735
50196115	chr22:50196115:G:A	3.67152e-18	2.80462	-1.40802	5.60959e-08	-0.103955	-1.43979
50196158	chr22:50196158:C:T	8.7751e-19	-0.0679559	0.0332836	2.43125e-08	-2.29709	-0.0827253
50196379	chr22:50196379:G:A	3.17459e-19	-4.97395e-10	-1.05141	9.86166e-08	-4.97395e-10	-0.979564
50196691	chr22:50196691:A:G	5.65159e-20	-2.09185	-0.685386	7.35358e-08	-0.647664	-0.625367
50196764	chr22:50196764:G:A	7.24673e-19	0.281328	-0.507368	1.46051e-08	-2.29774	-0.591698
50196844	chr22:50196844:G:A	2.13378e-19	-4.97395e-10	-1.44869	6.16164e-08	-4.97395e-10	-1.44988
50196903	chr22:50196903:C:T	2.54441e-18	2.27529	-1.2454	4.47567e-08	-0.447883	-1.32168
50196978	chr22:50196978:G:A	9.1292e-20	-2.2977	-4.33526e-10	3.31041e-08	-2.07115	-4.33526e-10
50197100	chr22:50197100:T:C	2.26208e-19	-4.97395e-10	-1.3903	6.43752e-08	-4.97395e-10	-1.40608
50197198	chr22:50197198:C:T	1.53927e-18	1.73297	-1.20567	3.27954e-08	-0.799047	-1.28147
50197366	chr22:50197366:A:G	6.65008e-19	-0.311961	-4.33526e-10	8.63227e-08	-1.11271	-4.33526e-10
50197419	chr22:50197419:C:G	5.58835e-19	-0.399012	-0.0868933	2.18518e-08	-2.29301	-0.193511
50197657	chr22:50197657:C:A	9.11759e-20	-2.29897	-4.33526e-10	2.88389e-08	-2.20908	-4.33526e-10
50197668	chr22:50197668:G:A	3.15673e-20	-2.29482	-1.06482	9.50824e-09	-2.2424	-1.07625
50197748	chr22:50197748:G:A	3.48606e-19	-4.97395e-10	-0.957818	9.572e-08	-4.97395e-10	-1.00938
50198536	chr22:50198536:C:T	3.73404e-19	-4.97395e-10	-0.889099	1.01935e-07	-4.97395e-10	-0.946472
50198764	chr22:50198764:A:G	2.20941e-19	-0.817048	-0.596817	2.03329e-08	-1.63546	-0.923108
50199168	chr22:50199168:G:C	6.79421e-19	1.11816	-1.40868	5.96207e-08	-0.0454713	-1.43733
50199196	chr22:50199196:A:C	1.40922e-19	-1.86355	-4.33526e-10	1.23587e-07	-0.753862	-4.33526e-10
50199396	chr22:50199396:C:T	2.4936e-19	-4.97395e-10	-1.29286	7.53851e-08	-4.97395e-10	-1.24819
50199543	chr22:50199543:C:T	7.90951e-19	-4.97395e-10	-0.138524	2.15956e-07	-4.97395e-10	-0.195728
50199678	chr22:50199678:C:A	3.80471e-19	-4.97395e-10	-0.870351	1.15208e-07	-4.97395e-10	-0.824061
50199681	chr22:50199681:G:A	1.7799e-19	-1.63004	-4.33526e-10	3.14373e-08	-2.12281	-4.33526e-10
50200049	chr22:50200049:T:C	2.89875e-19	-4.97395e-10	-1.14231	7.9698e-08	-4.97395e-10	-1.19256
50200073	chr22:50200073:T:C	6.42308e-20	-2.19732	-0.451959	2.99211e-08	-1.68502	-0.487224
50200091	chr22:50200091:G:A	1.2224e-19	-1.63802	-0.367756	2.15725e-08	-2.20643	-0.292954
50200094	chr22:50200094:G:A	2.3811e-19	-1.33903	-4.33526e-10	3.35615e-08	-2.05743	-4.33526e-10
50200435	chr22:50200435:G:A	2.66752e-19	-4.97395e-10	-1.22544	7.56587e-08	-4.97395e-10	-1.24457
50200524	chr22:50200524:A:G	1.12757e-19	-0.763119	-1.3234	5.2809e-08	-0.336608	-1.26751
50200630	chr22:50200630:G:T	3.61074e-18	2.56438	-1.18447	5.66337e-08	-0.264739	-1.26946
50200875	chr22:50200875:G:A	5.51565e-18	-4.97395e-10	1.80358	1.44508e-06	-4.97395e-10	1.70512
50200891	chr22:50200891:C:A	2.14671e-19	-4.97395e-10	-1.44265	6.18144e-08	-4.97395e-10	-1.44667
50201099	chr22:50201099:T:C	1.07624e-19	-0.821956	-1.31116	6.87184e-08	-0.0890958	-1.25169
50201207	chr22:50201207:C:G	1.49293e-19	-0.666985	-1.13886	7.86002e-08	-0.189089	-1.01734
50201349	chr22:50201349:T:C	1.91247e-19	-0.306451	-1.25174	4.28497e-08	-0.660351	-1.15276
50201536	chr22:50201536:C:A	1.38946e-19	-0.786602	-1.09107	9.60407e-08	-0.0450382	-0.960994
50201924	chr22:50201924:C:T	1.79488e-18	-4.97395e-10	0.680932	4.38053e-07	-4.97395e-10	0.511537
50202477	chr22:50202477:G:T	2.21667e-19	-4.97395e-10	-1.41058	6.48124e-08	-4.97395e-10	-1.39931
50202922	chr22:50202922:G:A	3.71159e-20	-2.29568	-0.902039	1.74548e-07	0.441665	-0.850267
50203007	chr22:50203007:T:G	3.30686e-19	-1.01059	-4.33526e-10	3.94698e-08	-1.89527	-4.33526e-10
50203891	chr22:50203891:CA:C	2.93448e-19	-1.13006	-4.33526e-10	3.68946e-08	-1.96274	-4.33526e-10
50203930	chr22:50203930:C:T	3.71258e-20	-1.74765	-1.4498	0.0122921	12.2072	-1.45355
50204061	chr22:50204061:G:C	2.46578e-19	-4.97395e-10	-1.30408	7.02399e-08	-4.97395e-10	-1.31889
50204097	chr22:50204097:C:T	8.02808e-19	-4.97395e-10	-0.123645	2.71058e-07	-4.97395e-10	0.0315303
50204098	chr22:50204098:G:A	3.35302e-19	-4.97395e-10	-0.99673	9.61997e-08	-4.97395e-10	-1.00438
50204119	chr22:50204119:G:T	1.40378e-19	-1.86742	-4.33526e-10	1.22982e-07	-0.758765	-4.33526e-10
50204348	chr22:50204348:C:T	7.31189e-20	-1.20841	-1.31126	6.37412e-08	-0.0236079	-1.39237
50204901	chr22:50204901:ATAT:A	3.21566e-18	-4.97395e-10	1.26403	8.49329e-07	-4.97395e-10	1.17364
50205165	chr22:50205165:A:G	2.46526e-19	-4.97395e-10	-1.30429	7.45771e-08	-4.97395e-10	-1.25897
50205306	chr22:50205306:C:T	1.3751e-18	-4.97395e-10	0.414522	3.39433e-07	-4.97395e-10	0.256472
50205397	chr22:50205397:G:A	2.65897e-19	-1.22865	-4.33526e-10	3.5036e-08	-2.01443	-4.33526e-10
50205451	chr22:50205451:G:A	2.17585e-18	-4.97395e-10	0.873413	5.77378e-07	-4.97395e-10	0.787693
50205748	chr22:50205748:G:A	6.85188e-19	0.85148	-1.13355	3.69605e-08	-0.736519	-1.22443
50205878	chr22:50205878:A:G	2.5121e-19	-4.97395e-10	-1.28547	7.61694e-08	-4.97395e-10	-1.23784
50205965	chr22:50205965:T:G	1.47689e-18	-4.97395e-10	0.485936	4.79687e-07	-4.97395e-10	0.602329
50206015	chr22:50206015:G:A	8.04648e-19	-4.97395e-10	-0.121356	2.71839e-07	-4.97395e-10	0.0344054
50206531	chr22:50206531:G:C	1.51556e-18	0.511783	-4.33526e-10	1.21519e-07	-0.770731	-4.33526e-10
50206540	chr22:50206540:G:A	6.92627e-19	0.839328	-1.1106	3.67296e-08	-0.760716	-1.2065
50207052	chr22:50207052:G:A	1.36929e-18	-4.97395e-10	0.41029	4.07189e-07	-4.97395e-10	0.438474
50207221	chr22:50207221:C:T	6.14886e-19	0.766993	-1.15732	3.44049e-08	-0.787199	-1.24541
50207773	chr22:50207773:G:A	3.59312e-20	-2.01104	-1.21912	3.16017e-08	-0.862852	-1.25474
50207889	chr22:50207889:G:A	4.07847e-20	-2.07999	-1.02347	4.06855e-08	-0.781405	-1.08353
50208148	chr22:50208148:C:T	4.30047e-19	-4.97395e-10	-0.747867	1.24229e-07	-4.97395e-10	-0.748675
50208246	chr22:50208246:A:G	1.4162e-18	0.443972	-4.33526e-10	9.13953e-08	-1.05561	-4.33526e-10
50208299	chr22:50208299:G:A	9.42509e-19	-4.97395e-10	0.0367856	2.859e-07	-4.97395e-10	0.0848396
50208406	chr22:50208406:GACA:G	6.45311e-19	-4.97395e-10	-0.342028	1.86374e-07	-4.97395e-10	-0.34305
50208507	chr22:50208507:G:C	4.6402e-20	-2.2791	-0.69532	2.66011e-08	-1.54807	-0.741781
50208656	chr22:50208656:C:T	2.12716e-19	-4.97395e-10	-1.4518	6.13995e-08	-4.97395e-10	-1.4534
50208737	chr22:50208737:C:T	3.0826e-19	-4.97395e-10	-1.08082	8.68013e-08	-4.97395e-10	-1.10718
50208827	chr22:50208827:C:T	2.37908e-19	-4.97395e-10	-1.33988	6.99382e-08	-4.97395e-10	-1.32319
50208845	chr22:50208845:C:T	5.16832e-19	-0.564042	-4.33526e-10	4.94847e-08	-1.66914	-4.33526e-10
50209096	chr22:50209096:G:A	2.59497e-19	-4.97395e-10	-1.25301	7.3064e-08	-4.97395e-10	-1.27947
50209537	chr22:50209537:A:G	1.51285e-18	1.96116	-1.45116	2.25428e-07	1.28228	-1.43509
50209670	chr22:50209670:G:A	1.00613e-19	-2.20048	-4.33526e-10	2.63809e-08	-2.29817	-4.33526e-10
50210148	chr22:50210148:C:T	1.34098e-19	-1.16027	-0.752914	1.22516e-08	-2.24287	-0.822279
50210252	chr22:50210252:C:T	2.13445e-19	-4.97395e-10	-1.44838	6.22853e-08	-4.97395e-10	-1.43908
50210555	chr22:50210555:C:T	2.91022e-19	-4.97395e-10	-1.13836	8.6742e-08	-4.97395e-10	-1.10787
50211116	chr22:50211116:A:G	9.33859e-20	-2.27275	-0.00227435	4.78051e-08	-1.64597	-0.057705
50211131	chr22:50211131:C:G	4.65563e-19	0.451511	-1.12002	2.92101e-08	-0.988401	-1.20789
50211224	chr22:50211224:G:A	3.04605e-19	-4.97395e-10	-1.09275	9.1731e-08	-4.97395e-10	-1.05194
50211442	chr22:50211442:A:T	2.93651e-19	-4.97395e-10	-1.12937	9.05589e-08	-4.97395e-10	-1.0648
50211621	chr22:50211621:A:G	3.0066e-19	-4.97395e-10	-1.10578	8.96213e-08	-4.97395e-10	-1.07521
50211989	chr22:50211989:C:T	1.08136e-19	-2.12837	-4.33526e-10	8.95271e-07	1.22632	-4.33526e-10
50211990	chr22:50211990:A:C	2.32115e-19	-4.97395e-10	-1.36453	6.78105e-08	-4.97395e-10	-1.35409
50212044	chr22:50212044:A:C	5.57689e-19	-0.487958	-4.33526e-10	5.18164e-08	-1.6231	-4.33526e-10
50213410	chr22:50213410:G:A	1.45872e-18	1.15367	-0.680111	6.27106e-08	-0.584307	-0.847967
50213512	chr22:50213512:G:A	3.30918e-19	-4.97395e-10	-1.00989	9.86599e-08	-4.97395e-10	-0.979126
50213734	chr22:50213734:A:G	8.02326e-19	-4.97395e-10	-0.124245	2.03756e-07	-4.97395e-10	-0.253881
50213772	chr22:50213772:C:T	2.73419e-19	-4.97395e-10	-1.20076	8.18791e-08	-4.97395e-10	-1.16556
50213814	chr22:50213814:AT:A	3.06001e-20	-2.12886	-1.2619	1.70277e-06	3.09752	-1.22831
50214019	chr22:50214019:G:A	1.02679e-18	-4.97395e-10	0.122432	3.06008e-07	-4.97395e-10	0.152806
50214249	chr22:50214249:C:T	1.46153e-19	-1.82711	-4.33526e-10	7.24043e-08	-1.28854	-4.33526e-10
50214589	chr22:50214589:G:A	4.32867e-19	0.110485	-0.851814	1.17135e-08	-2.19111	-0.918958
50214591	chr22:50214591:A:G	1.11811e-17	-4.97395e-10	2.51022	2.48549e-06	-4.97395e-10	2.24742
50214670	chr22:50214670:T:C	3.20165e-20	-2.03885	-1.30666	2.76365e-08	-0.914804	-1.33686
50214687	chr22:50214687:C:A	5.04141e-19	-4.97395e-10	-0.588905	1.44193e-07	-4.97395e-10	-0.599652
50214903	chr22:50214903:C:T	3.49474e-19	-4.97395e-10	-0.955332	9.79948e-08	-4.97395e-10	-0.98589
50215083	chr22:50215083:C:T	1.48312e-19	-1.81244	-4.33526e-10	7.3874e-08	-1.26844	-4.33526e-10
50215466	chr22:50215466:G:C	2.45715e-20	-2.22393	-1.38624	1.68155e-08	-1.34521	-1.40329
50215559	chr22:50215559:G:A	7.2352e-19	-4.97395e-10	-0.227632	2.08824e-07	-4.97395e-10	-0.229312
50215757	chr22:50215757:C:T	1.65979e-18	0.602685	-4.33526e-10	1.78866e-07	-0.384169	-4.33526e-10
50215876	chr22:50215876:T:C	3.32667e-19	-4.97395e-10	-1.00462	1.00422e-07	-4.97395e-10	-0.961422
50216148	chr22:50216148:G:A	4.84283e-19	-0.629091	-4.33526e-10	4.78412e-08	-1.70292	-4.33526e-10
50216342	chr22:50216342:G:A	4.34175e-18	-4.97395e-10	1.56427	1.14174e-06	-4.97395e-10	1.4695
50216477	chr22:50216477:C:T	9.1182e-20	-2.2989	-4.33526e-10	2.81331e-08	-2.23386	-4.33526e-10
50216669	chr22:50216669:A:G	2.31406e-20	-2.25727	-1.4129	1.54305e-08	-1.40691	-1.42755
50217059	chr22:50217059:G:A	2.12379e-19	-4.97395e-10	-1.45339	6.14803e-08	-4.97395e-10	-1.45209
50217247	chr22:50217247:G:A	1.05656e-19	-2.15157	-4.33526e-10	2.64574e-08	-2.29527	-4.33526e-10
50217271	chr22:50217271:G:A	2.12783e-19	-4.97395e-10	-1.45149	6.19269e-08	-4.97395e-10	-1.44485
50217386	chr22:50217386:C:T	3.98746e-19	-4.97395e-10	-0.823435	1.11796e-07	-4.97395e-10	-0.854131
50217605	chr22:50217605:C:T	2.29257e-19	-4.97395e-10	-1.37692	6.50966e-08	-4.97395e-10	-1.39493
50217680	chr22:50217680:A:C	0.0064832	36.9287	-0.424723	6.32969e-09	-2.27194	-1.45362
50217697	chr22:50217697:G:A	2.3532e-19	-4.97395e-10	-1.35081	6.7172e-08	-4.97395e-10	-1.36355
50217999	chr22:50217999:G:A	9.81172e-20	-0.881361	-1.34424	7.05918e-09	-2.25547	-1.361
50218683	chr22:50218683:C:T	3.75025e-20	-1.74022	-1.44713	0.490361	15.8638	-1.42396
50218760	chr22:50218760:G:A	3.50091e-19	-4.97395e-10	-0.953568	1.05799e-07	-4.97395e-10	-0.90926
50218790	chr22:50218790:G:A	7.44132e-19	-4.97395e-10	-0.199542	2.50488e-07	-4.97395e-10	-0.0473945
50219593	chr22:50219593:T:C	1.12055e-18	-4.97395e-10	0.209812	3.33218e-07	-4.97395e-10	0.237992
50219616	chr22:50219616:C:T	1.26318e-19	-1.97295	-4.33526e-10	2.64813e-08	-2.29437	-4.33526e-10
50219624	chr22:50219624:A:G	1.62683e-19	-1.51818	-0.201777	2.62102e-07	0.244328	-0.2464
50219774	chr22:50219774:C:A	3.75257e-19	-4.97395e-10	-0.88415	1.08313e-07	-4.97395e-10	-0.885777
50219832	chr22:50219832:G:A	1.22966e-18	0.302737	-4.33526e-10	2.11996e-07	-0.214235	-4.33526e-10
50220072	chr22:50220072:A:G	6.74651e-20	-1.14712	-1.45303	7.47808e-09	-2.11769	-1.44113
50220141	chr22:50220141:A:G	4.84231e-19	0.662935	-1.29213	2.88268e-08	-0.856315	-1.35318
50220269	chr22:50220269:T:A	5.94789e-19	0.986884	-1.41044	8.74446e-09	-1.9746	-1.42778
50220665	chr22:50220665:C:T	1.25283e-19	-1.98119	-4.33526e-10	8.63091e-08	-1.11287	-4.33526e-10
50220918	chr22:50220918:G:A	5.18334e-19	-4.97395e-10	-0.561141	1.71897e-07	-4.97395e-10	-0.423909
50220951	chr22:50220951:G:A	9.44761e-20	-2.26341	-4.33526e-10	4.38653e-08	-1.78968	-4.33526e-10
50221169	chr22:50221169:C:T	2.10225e-19	-1.46358	-4.33526e-10	2.96803e-08	-2.18032	-4.33526e-10
50221708	chr22:50221708:G:A	7.40696e-20	-2.29814	-0.208611	3.96888e-08	-1.73722	-0.152516
50222342	chr22:50222342:G:A	1.3724e-19	-1.89003	-4.33526e-10	1.03727e-07	-0.929044	-4.33526e-10
50223295	chr22:50223295:A:C	2.88849e-19	-4.97395e-10	-1.14585	8.08057e-08	-4.97395e-10	-1.17876
50223515	chr22:50223515:G:A	2.47193e-19	-4.97395e-10	-1.30159	6.94428e-08	-4.97395e-10	-1.3303
50223861	chr22:50223861:G:C	1.24218e-18	-4.97395e-10	0.312866	3.32993e-07	-4.97395e-10	0.237316
50224041	chr22:50224041:G:A	2.12334e-19	-4.97395e-10	-1.4536	6.14028e-08	-4.97395e-10	-1.45335
50224431	chr22:50224431:A:G	3.51573e-19	-4.97395e-10	-0.949343	1.0409e-07	-4.97395e-10	-0.925546
50224555	chr22:50224555:G:A	3.06514e-19	-4.97395e-10	-1.0865	8.69311e-08	-4.97395e-10	-1.10569
50224992	chr22:50224992:C:T	3.5491e-20	-1.78889	-1.4536	0.351552	15.5531	-1.44608
50225178	chr22:50225178:C:G	3.99311e-19	-4.97395e-10	-0.82202	1.19891e-07	-4.97395e-10	-0.784221
50226183	chr22:50226183:A:G	3.16414e-20	-1.90405	-1.45324	1.08182e-06	2.86922	-1.45362
50226697	chr22:50226697:T:C	2.75305e-19	-4.97395e-10	-1.19388	7.7464e-08	-4.97395e-10	-1.22099
50226708	chr22:50226708:C:T	3.67658e-19	-4.97395e-10	-0.904607	1.0364e-07	-4.97395e-10	-0.929884
50226877	chr22:50226877:C:T	9.13685e-20	-2.29686	-4.33526e-10	2.76792e-08	-2.25012	-4.33526e-10
50227047	chr22:50227047:A:G	2.3512e-19	-4.97395e-10	-1.35167	6.7219e-08	-4.97395e-10	-1.36285
50227190	chr22:50227190:T:C	2.13279e-19	-4.97395e-10	-1.44916	6.18713e-08	-4.97395e-10	-1.44575
50227347	chr22:50227347:G:A	1.63083e-19	-1.7175	-4.33526e-10	2.3078e-07	-0.129339	-4.33526e-10
50227349	chr22:50227349:A:G	2.9539e-19	-4.97395e-10	-1.12346	8.36421e-08	-4.97395e-10	-1.14426
50227434	chr22:50227434:C:T	1.5564e-19	-1.76422	-4.33526e-10	7.89378e-08	-1.20214	-4.33526e-10
50227475	chr22:50227475:C:T	1.03936e-19	-2.16799	-4.33526e-10	2.63805e-08	-2.29818	-4.33526e-10
50227658	chr22:50227658:T:C	5.54872e-20	-1.41286	-1.38275	6.57666e-09	-2.29181	-1.39546
50228078	chr22:50228078:C:T	6.37309e-20	-1.73621	-0.920883	1.99694e-08	-1.67028	-0.906329
50228186	chr22:50228186:C:T	8.11154e-20	-2.28365	-0.132233	3.62737e-08	-1.89189	-0.0878253
50228303	chr22:50228303:TCA:T	1.27602e-19	-1.96284	-4.33526e-10	9.58984e-08	-1.00751	-4.33526e-10
50228683	chr22:50228683:C:T	3.04159e-19	-4.97395e-10	-1.09421	8.60598e-08	-4.97395e-10	-1.11576
50228778	chr22:50228778:G:A	2.32641e-19	-4.97395e-10	-1.36226	6.82958e-08	-4.97395e-10	-1.34696
50229430	chr22:50229430:A:G	4.4975e-19	-4.97395e-10	-0.703069	1.47192e-07	-4.97395e-10	-0.57907
50229576	chr22:50229576:G:A	2.39715e-19	-4.97395e-10	-1.33231	6.85583e-08	-4.97395e-10	-1.34312
50230378	chr22:50230378:A:G	2.19028e-20	-2.27485	-1.4503	1.50865e-08	-1.41067	-1.44634
50231040	chr22:50231040:C:T	1.81948e-18	-4.97395e-10	0.694547	6.3703e-07	-4.97395e-10	0.886012
50231445	chr22:50231445:A:C	4.04482e-19	-4.97395e-10	-0.809152	1.23245e-07	-4.97395e-10	-0.756632
50231497	chr22:50231497:C:G	1.08516e-18	0.696627	-0.518907	7.13748e-08	-0.788227	-0.514632
50231716	chr22:50231716:G:A	5.15847e-19	-4.97395e-10	-0.56595	1.47125e-07	-4.97395e-10	-0.57952
50231720	chr22:50231720:G:A	4.54996e-20	-2.24954	-0.744514	2.0339e-08	-2.1018	-0.456468
50231987	chr22:50231987:G:A	9.69346e-19	0.603359	-0.538497	6.57146e-08	-0.851326	-0.534158
50232223	chr22:50232223:A:G	1.1529e-18	0.747212	-0.508932	7.27066e-08	-0.779034	-0.505339
50232501	chr22:50232501:G:A	5.07143e-19	-4.97395e-10	-0.582966	1.64726e-07	-4.97395e-10	-0.466518
50232904	chr22:50232904:C:T	1.07261e-19	-2.13649	-4.33526e-10	2.65614e-08	-2.29135	-4.33526e-10
50233043	chr22:50233043:A:T	9.70132e-19	0.0656723	-4.33526e-10	7.61832e-08	-1.23766	-4.33526e-10
50233668	chr22:50233668:T:C	9.61947e-19	0.646669	-0.58947	6.43459e-08	-0.821364	-0.585168
50233804	chr22:50233804:C:T	8.06667e-19	0.462095	-0.580944	5.71195e-08	-0.949129	-0.576529
50233810	chr22:50233810:G:A	8.72063e-19	0.540046	-0.580944	6.03783e-08	-0.893646	-0.576529
50234022	chr22:50234022:C:A	3.24104e-19	-1.0307	-4.33526e-10	5.51218e-08	-1.56126	-4.33526e-10
50234174	chr22:50234174:C:T	2.76811e-19	-4.97395e-10	-1.18843	8.15296e-08	-4.97395e-10	-1.16984
50235397	chr22:50235397:A:G	8.52821e-19	0.465686	-0.528896	6.12118e-08	-0.931567	-0.524897
50235420	chr22:50235420:C:G	2.25391e-19	-4.97395e-10	-1.39392	6.5706e-08	-4.97395e-10	-1.38561
50235803	chr22:50235803:G:A	4.18796e-20	-1.85124	-1.22572	4.30885e-08	-0.656501	-1.15105
50235809	chr22:50235809:G:A	8.10229e-19	-0.114443	-4.33526e-10	6.8683e-08	-1.3413	-4.33526e-10
50235822	chr22:50235822:C:T	3.97811e-19	-4.97395e-10	-0.825782	1.11196e-07	-4.97395e-10	-0.859512
50236102	chr22:50236102:G:A	5.01687e-19	-4.97395e-10	-0.593784	1.63026e-07	-4.97395e-10	-0.476892
50236158	chr22:50236158:C:T	8.44828e-19	0.4828	-0.555427	6.01593e-08	-0.92259	-0.551218
50236160	chr22:50236160:G:A	4.82401e-19	-4.97395e-10	-0.632984	1.4013e-07	-4.97395e-10	-0.628236
50236213	chr22:50236213:G:T	4.77949e-19	-4.97395e-10	-0.642257	1.54974e-07	-4.97395e-10	-0.527549
50236264	chr22:50236264:T:C	2.63624e-19	-4.97395e-10	-1.23724	7.76855e-08	-4.97395e-10	-1.21814
50236630	chr22:50236630:C:A	5.72468e-19	-4.97395e-10	-0.461803	1.69826e-07	-4.97395e-10	-0.436029
50237044	chr22:50237044:A:C	2.13858e-19	-4.97395e-10	-1.44645	6.17115e-08	-4.97395e-10	-1.44833
50237249	chr22:50237249:G:C	5.89977e-19	-4.97395e-10	-0.431676	1.75087e-07	-4.97395e-10	-0.405519
50237269	chr22:50237269:T:G	2.03195e-19	-1.49759	-4.33526e-10	5.89897e-05	5.41431	-4.33526e-10
50237533	chr22:50237533:G:A	3.27387e-20	-2.01623	-1.30697	1.51454e-08	-1.50988	-1.34322
50237603	chr22:50237603:C:T	7.97468e-18	-4.97395e-10	2.17227	2.20469e-06	-4.97395e-10	2.12754
50237830	chr22:50237830:T:C	9.01379e-19	1.43964	-1.44748	2.2937e-08	-1.10141	-1.33664
50237911	chr22:50237911:G:T	7.34062e-19	0.467969	-0.681135	5.25614e-08	-0.931613	-0.67721
50237942	chr22:50237942:G:C	2.93035e-19	-4.97395e-10	-1.13147	8.60408e-08	-4.97395e-10	-1.11598
50238030	chr22:50238030:A:G	4.91275e-20	-2.23462	-0.682718	1.85888e-07	0.202226	-0.547885
50238255	chr22:50238255:G:A	9.41685e-20	-2.26667	-4.33526e-10	3.75902e-08	-1.94406	-4.33526e-10
50238372	chr22:50238372:G:A	5.70992e-19	-0.464384	-4.33526e-10	5.43894e-08	-1.57463	-4.33526e-10
50238410	chr22:50238410:T:C	2.86971e-20	-2.23929	-1.21567	1.01187e-07	0.185182	-1.13902
50238773	chr22:50238773:G:A	6.20722e-19	-4.97395e-10	-0.380876	1.92248e-07	-4.97395e-10	-0.312019
50238825	chr22:50238825:T:C	3.63006e-19	-4.97395e-10	-0.91734	1.01639e-07	-4.97395e-10	-0.949375
50239050	chr22:50239050:C:A	7.44445e-19	-0.199121	-4.33526e-10	6.49063e-08	-1.39786	-4.33526e-10
50239253	chr22:50239253:T:C	7.35892e-19	0.384683	-0.59536	5.41935e-08	-0.987136	-0.591107
50239317	chr22:50239317:T:C	7.80283e-19	0.360433	-0.512537	5.78711e-08	-1.00448	-0.508104
50239623	chr22:50239623:T:C	7.82688e-19	0.364211	-0.513237	5.7982e-08	-1.00188	-0.508796
50240142	chr22:50240142:T:C	3.85839e-19	0.557808	-1.41415	1.60766e-08	-1.42485	-1.36859
50240191	chr22:50240191:G:C	2.83461e-19	-1.16468	-4.33526e-10	3.75852e-08	-1.94419	-4.33526e-10
50240272	chr22:50240272:G:A	3.44849e-19	-4.97395e-10	-0.968654	1.01856e-07	-4.97395e-10	-0.947248
50240401	chr22:50240401:T:C	3.44814e-19	-4.97395e-10	-0.968756	9.67315e-08	-4.97395e-10	-0.998866
50240692	chr22:50240692:C:A	6.4298e-19	0.149746	-0.495391	5.08901e-08	-1.1501	-0.491038
50240749	chr22:50240749:G:A	7.14402e-19	-0.240314	-4.33526e-10	7.57856e-07	1.05969	-4.33526e-10
50240906	chr22:50240906:T:C	6.00189e-19	-0.414515	-4.33526e-10	5.64272e-08	-1.53785	-4.33526e-10
50241007	chr22:50241007:G:A	3.88462e-20	-1.8845	-1.26765	0.00440786	10.9711	-1.24296
50241249	chr22:50241249:T:C	1.03564e-19	-2.17157	-4.33526e-10	2.64147e-08	-2.29688	-4.33526e-10
50241329	chr22:50241329:A:G	3.72936e-20	-1.88765	-1.30529	4.14843e-08	-0.601289	-1.2442
50241586	chr22:50241586:G:A	1.03627e-19	-2.17097	-4.33526e-10	2.64127e-08	-2.29696	-4.33526e-10
50241652	chr22:50241652:G:A	2.73456e-19	-4.97395e-10	-1.20062	7.52189e-08	-4.97395e-10	-1.2504
50242061	chr22:50242061:G:A	1.71881e-19	-0.966231	-0.698728	1.41724e-08	-2.28537	-0.634135
50242091	chr22:50242091:G:A	5.67489e-19	0.0864154	-0.556954	4.56519e-08	-1.19717	-0.552593
50242307	chr22:50242307:A:C	8.23805e-19	0.458386	-0.556212	5.9109e-08	-0.93939	-0.552031
50242494	chr22:50242494:TCAAAAA:T	2.95433e-19	-1.12332	-4.33526e-10	4.68192e-08	-1.72451	-4.33526e-10
50242581	chr22:50242581:A:C	7.46907e-19	-0.19582	-4.33526e-10	6.5008e-08	-1.39629	-4.33526e-10
50242600	chr22:50242600:T:C	3.6726e-19	0.546887	-1.45258	1.47992e-08	-1.43993	-1.4363
50242806	chr22:50242806:TTTAA:T	7.46942e-18	-4.97395e-10	2.10681	2.06569e-06	-4.97395e-10	2.06242
50242859	chr22:50242859:A:G	4.68266e-19	-4.97395e-10	-0.662724	1.38022e-07	-4.97395e-10	-0.643391
50243187	chr22:50243187:C:T	2.3894e-19	-4.97395e-10	-1.33555	6.837e-08	-4.97395e-10	-1.34587
50243277	chr22:50243277:A:G	5.59142e-19	0.168285	-0.653641	4.39237e-08	-1.13873	-0.649621
50243366	chr22:50243366:T:C	2.14103e-19	-4.97395e-10	-1.4453	6.17248e-08	-4.97395e-10	-1.44812
50243779	chr22:50243779:G:A	9.24607e-20	-2.28498	-4.33526e-10	3.08827e-08	-2.14061	-4.33526e-10
50244149	chr22:50244149:A:G	2.472e-19	-4.97395e-10	-1.30156	6.95574e-08	-4.97395e-10	-1.32865
50244450	chr22:50244450:T:C	2.53444e-19	-4.97395e-10	-1.27662	7.02749e-08	-4.97395e-10	-1.31839
50244484	chr22:50244484:G:A	2.2601e-19	-4.97395e-10	-1.39118	6.58343e-08	-4.97395e-10	-1.38366
50244989	chr22:50244989:T:C	7.22955e-19	0.574065	-0.802478	5.09328e-08	-0.843508	-0.79679
50245229	chr22:50245229:G:C	7.74271e-19	-0.159838	-4.33526e-10	6.80604e-08	-1.35041	-4.33526e-10
50245269	chr22:50245269:G:T	2.13646e-19	-4.97395e-10	-1.44744	6.19412e-08	-4.97395e-10	-1.44462
50245363	chr22:50245363:A:G	2.13955e-19	-4.97395e-10	-1.446	6.15999e-08	-4.97395e-10	-1.45014
50245668	chr22:50245668:G:A	2.12331e-19	-4.97395e-10	-1.45361	6.13976e-08	-4.97395e-10	-1.45343
50245827	chr22:50245827:T:C	1.22914e-18	0.138635	0.163676	9.65017e-08	-1.16125	0.16001
50245867	chr22:50245867:T:C	2.17642e-20	-2.29714	-1.43436	1.04811e-07	0.523804	-1.44245
50245883	chr22:50245883:G:A	3.0867e-20	-2.1916	-1.19048	5.06249e-08	-0.466139	-1.18022
50245986	chr22:50245986:T:C	1.28549e-18	0.347136	-4.33526e-10	9.31253e-08	-1.03686	-4.33526e-10
50246226	chr22:50246226:G:A	1.44991e-17	-4.97395e-10	2.77008	3.93609e-06	-4.97395e-10	2.70714
50246279	chr22:50246279:G:A	7.16449e-20	-1.8938	-0.646233	2.34091e-08	-1.68862	-0.729056
50246423	chr22:50246423:G:C	9.76496e-19	0.0722104	-4.33526e-10	7.85772e-08	-1.20672	-4.33526e-10
50246434	chr22:50246434:G:A	5.38011e-19	-4.97395e-10	-0.523881	1.59806e-07	-4.97395e-10	-0.496842
50246622	chr22:50246622:C:T	1.01359e-19	-2.19309	-4.33526e-10	2.63719e-08	-2.2985	-4.33526e-10
50246640	chr22:50246640:C:T	5.03764e-19	-4.97395e-10	-0.589651	1.49483e-07	-4.97395e-10	-0.563624
50246861	chr22:50246861:C:T	4.64404e-19	-4.97395e-10	-0.671004	1.3762e-07	-4.97395e-10	-0.646309
50247049	chr22:50247049:G:A	2.46733e-19	-4.97395e-10	-1.30345	7.04026e-08	-4.97395e-10	-1.31657
50247079	chr22:50247079:A:G	2.68942e-20	-2.09167	-1.42818	1.25085e-08	-1.63193	-1.41247
50247492	chr22:50247492:A:G	1.41972e-18	-4.97395e-10	0.446455	4.19618e-07	-4.97395e-10	0.468542
50247516	chr22:50247516:C:T	3.07261e-19	-4.97395e-10	-1.08406	9.28241e-08	-4.97395e-10	-1.0401
50247528	chr22:50247528:A:G	3.54722e-19	-4.97395e-10	-0.940425	1.10822e-07	-4.97395e-10	-0.86288
50247551	chr22:50247551:A:G	3.78508e-19	-4.97395e-10	-0.875524	1.06427e-07	-4.97395e-10	-0.903349
50247942	chr22:50247942:C:T	2.28676e-20	-2.23315	-1.44889	7.83915e-09	-2.06018	-1.45149
50248178	chr22:50248178:A:G	2.12836e-19	-4.97395e-10	-1.45124	6.14061e-08	-4.97395e-10	-1.4533
50248401	chr22:50248401:G:A	6.91978e-19	-0.272206	-4.33526e-10	5.64742e-08	-1.53702	-4.33526e-10
50248593	chr22:50248593:C:G	3.11026e-18	-4.97395e-10	1.2307	8.54868e-07	-4.97395e-10	1.18014
50248749	chr22:50248749:C:T	6.27094e-19	-0.370663	-4.33526e-10	5.32509e-08	-1.59579	-4.33526e-10
50248899	chr22:50248899:C:A	5.88695e-19	-0.433852	-4.33526e-10	5.12588e-08	-1.63392	-4.33526e-10
50249517	chr22:50249517:C:G	2.15536e-19	-4.97395e-10	-1.43863	6.25799e-08	-4.97395e-10	-1.43436
50249541	chr22:50249541:CAT:C	6.50729e-19	-0.333667	-4.33526e-10	5.44795e-08	-1.57298	-4.33526e-10
50249806	chr22:50249806:T:C	2.15946e-20	-2.28692	-1.4524	4.95961e-08	-0.216865	-1.45003
50249807	chr22:50249807:G:A	2.13628e-19	-4.97395e-10	-1.44752	6.17156e-08	-4.97395e-10	-1.44827
50249919	chr22:50249919:A:G	2.1703e-20	-2.28289	-1.45143	4.67906e-08	-0.271943	-1.45318
50250352	chr22:50250352:G:A	2.58311e-19	-4.97395e-10	-1.2576	7.66545e-08	-4.97395e-10	-1.2315
50250573	chr22:50250573:G:A	6.71615e-19	-0.302075	-4.33526e-10	5.44019e-08	-1.5744	-4.33526e-10
50251396	chr22:50251396:G:A	2.12422e-19	-4.97395e-10	-1.45318	6.14677e-08	-4.97395e-10	-1.45229
50251621	chr22:50251621:G:A	2.40928e-20	-2.17846	-1.45139	6.21943e-09	-2.2948	-1.44833
50251750	chr22:50251750:G:A	4.45943e-19	-4.97395e-10	-0.711569	1.23727e-07	-4.97395e-10	-0.752726
50251928	chr22:50251928:G:C	4.18667e-19	-4.97395e-10	-0.774684	1.21897e-07	-4.97395e-10	-0.767628
50251936	chr22:50251936:G:A	8.00437e-19	-0.126602	-4.33526e-10	6.05296e-08	-1.46767	-4.33526e-10
50251944	chr22:50251944:GC:G	8.37968e-19	-0.0807802	-4.33526e-10	6.22743e-08	-1.43926	-4.33526e-10
50252083	chr22:50252083:A:G	8.88715e-19	-0.0219835	-4.33526e-10	6.45451e-08	-1.40344	-4.33526e-10
50252093	chr22:50252093:C:G	1.15783e-19	-2.06004	-4.33526e-10	2.70452e-08	-2.27329	-4.33526e-10
50252274	chr22:50252274:T:C	2.38581e-19	-1.33705	-4.33526e-10	1.17671e-07	-0.802912	-4.33526e-10
50252362	chr22:50252362:T:G	2.98138e-19	-4.97395e-10	-1.1142	8.7445e-08	-4.97395e-10	-1.09979
50252545	chr22:50252545:C:G	9.41925e-19	0.0361654	-4.33526e-10	6.70076e-08	-1.366	-4.33526e-10
50252790	chr22:50252790:GC:G	3.48999e-19	-4.97395e-10	-0.956691	1.11208e-07	-4.97395e-10	-0.859399
50252999	chr22:50252999:G:A	3.26148e-19	-4.97395e-10	-1.02441	9.60754e-08	-4.97395e-10	-1.00567
50253280	chr22:50253280:C:T	8.98017e-19	-0.0115714	-4.33526e-10	6.51577e-08	-1.39399	-4.33526e-10
50253599	chr22:50253599:G:A	4.96173e-20	-2.03525	-0.872173	1.70152e-08	-1.79843	-0.938269
50253686	chr22:50253686:T:C	5.45434e-20	-2.08818	-0.724579	2.12139e-08	-1.71714	-0.799009
50254040	chr22:50254040:A:T	1.36906e-19	-1.55155	-0.340915	3.17432e-07	0.507464	-0.318004
50254075	chr22:50254075:A:C	3.95975e-19	-4.97395e-10	-0.83041	1.27573e-07	-4.97395e-10	-0.722115
50254133	chr22:50254133:G:A	6.769e-20	-1.91402	-0.682806	4.89529e-08	-1.06022	-0.619727
50254270	chr22:50254270:G:C	2.55473e-19	-4.97395e-10	-1.26864	7.50341e-08	-4.97395e-10	-1.25286
50254427	chr22:50254427:C:T	1.05585e-19	-1.88372	-0.268524	7.0027e-08	-1.13036	-0.191567
50254449	chr22:50254449:G:A	1.03939e-19	-1.88678	-0.281177	6.94667e-08	-1.12532	-0.204637
50254479	chr22:50254479:C:T	6.31624e-20	-1.88106	-0.784992	4.14409e-08	-1.12062	-0.725914
50254537	chr22:50254537:G:A	6.19627e-20	-1.91385	-0.771381	4.47655e-08	-1.05786	-0.711508
50254552	chr22:50254552:T:C	1.28666e-18	-4.97395e-10	0.348044	3.5317e-07	-4.97395e-10	0.296146
50254729	chr22:50254729:C:T	4.36055e-19	0.527756	-1.26175	4.61557e-08	-0.506086	-1.2327
50254911	chr22:50254911:A:T	2.33026e-20	-2.28993	-1.37327	5.70636e-08	-0.167957	-1.35868
50255070	chr22:50255070:C:T	5.00664e-19	-4.97395e-10	-0.595825	1.48923e-07	-4.97395e-10	-0.567376
50255092	chr22:50255092:C:T	3.69462e-20	-1.84916	-1.35314	2.13091e-08	-1.17781	-1.33386
50255105	chr22:50255105:A:G	3.47141e-20	-1.89958	-1.36504	2.28825e-08	-1.0936	-1.34683
50255460	chr22:50255460:G:A	5.65487e-19	-0.474073	-4.33526e-10	5.19299e-08	-1.62091	-4.33526e-10
50255868	chr22:50255868:A:G	2.32925e-20	-2.29518	-1.36845	6.54641e-08	-0.0390556	-1.35025
50256841	chr22:50256841:A:C	2.22667e-20	-2.29046	-1.41821	5.5595e-08	-0.144904	-1.40781
50256941	chr22:50256941:G:A	8.71599e-19	-0.0414306	-4.33526e-10	6.44599e-08	-1.40476	-4.33526e-10
50257071	chr22:50257071:G:A	9.13515e-20	-2.29705	-4.33526e-10	3.31215e-08	-2.07062	-4.33526e-10
50257387	chr22:50257387:G:A	2.44741e-19	-4.97395e-10	-1.31156	7.16671e-08	-4.97395e-10	-1.29877
50257695	chr22:50257695:T:A	2.17719e-19	-4.97395e-10	-1.42856	6.32193e-08	-4.97395e-10	-1.4242
50257865	chr22:50257865:C:G	2.17067e-19	-4.97395e-10	-1.43155	6.22569e-08	-4.97395e-10	-1.43953
50258219	chr22:50258219:C:T	3.8807e-20	-2.08648	-1.06668	1.58438e-08	-1.68917	-1.11885
50258233	chr22:50258233:C:T	4.77957e-18	2.87607	-1.21572	4.53277e-08	-0.860817	-0.89607
50258249	chr22:50258249:G:A	1.01301e-19	-0.972744	-1.22092	9.35838e-09	-2.15456	-1.17997
50258471	chr22:50258471:C:T	2.75071e-19	-4.97395e-10	-1.19473	8.0929e-08	-4.97395e-10	-1.17723
50258690	chr22:50258690:C:T	6.39302e-20	-1.61724	-1.03673	3.84433e-07	1.40416	-1.0232
50258784	chr22:50258784:G:A	2.3376e-19	-4.97395e-10	-1.35746	6.71571e-08	-4.97395e-10	-1.36377
50258945	chr22:50258945:A:G	2.65933e-19	-4.97395e-10	-1.22851	7.49694e-08	-4.97395e-10	-1.25372
50259089	chr22:50259089:T:C	1.42388e-18	1.50202	-1.05264	3.03862e-06	3.38447	-0.936118
50259595	chr22:50259595:C:T	2.19679e-19	-4.97395e-10	-1.41959	6.31399e-08	-4.97395e-10	-1.42545
50259700	chr22:50259700:T:C	2.42212e-19	-4.97395e-10	-1.32195	7.14042e-08	-4.97395e-10	-1.30245
50260302	chr22:50260302:A:G	1.63666e-17	2.83341	0.057823	4.17123e-07	0.155448	0.30713
50260506	chr22:50260506:C:T	2.21969e-19	-4.97395e-10	-1.40922	6.42352e-08	-4.97395e-10	-1.40825
50260735	chr22:50260735:G:A	3.85156e-19	-0.858111	-4.33526e-10	4.79752e-08	-1.70012	-4.33526e-10
50261239	chr22:50261239:A:G	3.37144e-19	-1.43024	0.438994	2.99457e-07	-0.252878	0.384046
50261558	chr22:50261558:C:T	2.22143e-19	-4.97395e-10	-1.40844	6.44477e-08	-4.97395e-10	-1.40495
50261918	chr22:50261918:G:C	1.08748e-19	-0.878896	-1.24384	8.9673e-05	7.08277	-1.24965
50262294	chr22:50262294:C:T	1.87052e-19	-0.507678	-1.07269	2.6212e-08	-0.995349	-1.30924
50262915	chr22:50262915:T:C	2.18282e-19	-4.97395e-10	-1.42597	6.25712e-08	-4.97395e-10	-1.4345
50263389	chr22:50263389:G:A	2.37044e-19	-4.97395e-10	-1.34351	6.74383e-08	-4.97395e-10	-1.35959
50263647	chr22:50263647:C:T	2.21733e-19	-4.97395e-10	-1.41028	6.42534e-08	-4.97395e-10	-1.40797
50263928	chr22:50263928:C:T	2.47908e-19	-4.97395e-10	-1.2987	7.27733e-08	-4.97395e-10	-1.28345
50263986	chr22:50263986:A:G	3.43782e-19	-4.97395e-10	-0.971753	1.01348e-07	-4.97395e-10	-0.952244
50264541	chr22:50264541:C:T	2.45782e-19	-1.30732	-4.33526e-10	3.10359e-08	-2.13566	-4.33526e-10
50265243	chr22:50265243:G:A	2.17566e-19	-4.97395e-10	-1.42926	6.27292e-08	-4.97395e-10	-1.43198
50265838	chr22:50265838:C:T	3.40082e-19	-1.26041	0.277834	3.52334e-07	0.0547685	0.239007
50266232	chr22:50266232:T:C	1.91951e-18	-0.925779	1.67384	2.22547e-06	0.489137	1.64778
50266460	chr22:50266460:G:A	2.23795e-19	-4.97395e-10	-1.40103	6.52123e-08	-4.97395e-10	-1.39316
50266751	chr22:50266751:A:G	1.08797e-19	-2.12228	-4.33526e-10	5.60862e-08	-1.54391	-4.33526e-10
50266875	chr22:50266875:C:T	4.86688e-20	-1.6729	-1.25382	8.06702e-09	-2.20562	-1.2774
50267392	chr22:50267392:G:A	5.51509e-19	-4.97395e-10	-0.499102	1.46391e-07	-4.97395e-10	-0.584526
50267492	chr22:50267492:G:A	3.14427e-19	-4.97395e-10	-1.06101	8.7605e-08	-4.97395e-10	-1.09797
50267952	chr22:50267952:G:A	3.31522e-19	-0.944779	-0.0632852	6.92608e-06	3.37421	-0.101964
50268583	chr22:50268583:C:T	1.36993e-19	-1.94503	0.0531992	2.95975e-08	-2.27068	0.0875671
50268687	chr22:50268687:G:C	3.32713e-19	-4.97395e-10	-1.00448	9.33246e-08	-4.97395e-10	-1.03472
50268734	chr22:50268734:T:G	2.12365e-19	-4.97395e-10	-1.45345	6.13984e-08	-4.97395e-10	-1.45342
50269025	chr22:50269025:G:A	5.97242e-19	-4.97395e-10	-0.419437	1.57201e-07	-4.97395e-10	-0.513281
50269093	chr22:50269093:C:T	2.22352e-19	-1.01411	-0.393385	4.29924e-06	3.21453	-0.41914
50269108	chr22:50269108:T:G	2.0518e-18	-1.97427	2.78898	4.47985e-07	-2.24282	2.77678
50269112	chr22:50269112:C:A	2.35658e-19	-0.989295	-0.360083	4.70827e-06	3.2725	-0.386231
50269349	chr22:50269349:G:A	2.14073e-19	-4.97395e-10	-1.44544	6.16747e-08	-4.97395e-10	-1.44893
50269674	chr22:50269674:G:A	2.2164e-19	-4.97395e-10	-1.41071	6.3438e-08	-4.97395e-10	-1.42074
50269750	chr22:50269750:T:C	2.81216e-19	-4.97395e-10	-1.17264	8.26458e-08	-4.97395e-10	-1.15624
50269862	chr22:50269862:G:A	9.23369e-20	-2.28632	-4.33526e-10	4.27048e-08	-1.81649	-4.33526e-10
50270165	chr22:50270165:C:T	1.62733e-19	-0.418667	-1.30098	9.97569e-09	-1.82801	-1.44264
50270797	chr22:50270797:G:A	9.02286e-20	-1.35093	-0.95848	1.10893e-08	-2.25996	-0.904864
50270828	chr22:50270828:G:A	3.37475e-19	-4.97395e-10	-0.99027	9.37178e-08	-4.97395e-10	-1.03052
50270987	chr22:50270987:C:T	1.24832e-19	-1.98479	-4.33526e-10	2.65599e-08	-2.2914	-4.33526e-10
50271023	chr22:50271023:TTCC:T	2.53155e-19	-4.97395e-10	-1.27776	7.40335e-08	-4.97395e-10	-1.26629
50271066	chr22:50271066:A:G	1.05873e-18	-2.29882	2.45189	4.34131e-07	-1.82822	2.33077
50271372	chr22:50271372:C:CT	1.04781e-19	-2.15989	-4.33526e-10	2.74282e-08	-2.25923	-4.33526e-10
50271528	chr22:50271528:A:C	9.39457e-20	-1.45311	-0.815931	0.000225013	7.63778	-0.884675
50271969	chr22:50271969:C:T	2.30076e-19	-4.97395e-10	-1.37335	6.55264e-08	-4.97395e-10	-1.38835
50272204	chr22:50272204:C:G	2.20004e-18	0.328029	0.556441	2.44711e-07	-0.971507	0.90078
50272381	chr22:50272381:T:C	3.04157e-18	-0.460026	1.66839	6.17502e-05	3.65199	1.80806
50272393	chr22:50272393:C:T	2.85345e-19	-4.97395e-10	-1.15806	8.37419e-08	-4.97395e-10	-1.14306
50272428	chr22:50272428:C:T	2.36673e-19	-4.97395e-10	-1.34508	6.75914e-08	-4.97395e-10	-1.35732
50272993	chr22:50272993:C:G	2.41167e-19	-4.97395e-10	-1.32627	6.84003e-08	-4.97395e-10	-1.34543
50273293	chr22:50273293:T:G	1.19109e-19	-2.11289	0.0811689	4.04632e-08	-1.95342	0.083013
50273461	chr22:50273461:G:A	9.17005e-20	-1.5698	-0.723429	1.84381e-08	-2.0838	-0.572584
50273788	chr22:50273788:C:G	3.62121e-20	-1.91122	-1.31115	5.24539e-08	-0.375162	-1.23571
50273818	chr22:50273818:C:T	9.34915e-20	-2.27389	-4.33526e-10	3.01869e-08	-2.16339	-4.33526e-10
50273844	chr22:50273844:A:G	1.05176e-19	-2.15612	-4.33526e-10	6.85234e-08	-1.34363	-4.33526e-10
50273846	chr22:50273846:T:C	1.27684e-18	-4.97395e-10	0.34038	4.3749e-07	-4.97395e-10	0.51025
50273881	chr22:50273881:A:G	6.49438e-20	-1.44914	-1.1891	9.21603e-09	-2.24776	-1.1021
50273893	chr22:50273893:G:A	6.60186e-20	-1.41592	-1.20591	8.99019e-09	-2.25371	-1.12096
50273910	chr22:50273910:C:G	9.34531e-20	-2.2743	-4.33526e-10	3.01723e-08	-2.16388	-4.33526e-10
50273922	chr22:50273922:T:C	3.19515e-20	-2.05592	-1.29162	2.13007e-08	-1.23193	-1.28013
50273923	chr22:50273923:C:T	2.38369e-19	-4.97395e-10	-1.33794	6.95137e-08	-4.97395e-10	-1.32928
50273954	chr22:50273954:A:C	1.24064e-19	-1.36255	-0.62841	1.64217e-07	0.0888166	-0.558432
50273956	chr22:50273956:T:C	2.05147e-19	-0.823886	-0.664149	1.92885e-07	0.286944	-0.595655
50274004	chr22:50274004:A:G	2.45029e-20	-2.29803	-1.31494	9.89392e-09	-1.97475	-1.30413
50274946	chr22:50274946:C:T	2.18051e-19	-4.97395e-10	-1.42703	6.42471e-08	-4.97395e-10	-1.40807
50275092	chr22:50275092:CCTGT:C	3.05709e-19	-4.97395e-10	-1.08913	9.00901e-08	-4.97395e-10	-1.06999
50275379	chr22:50275379:C:T	2.12438e-19	-4.97395e-10	-1.45311	6.13869e-08	-4.97395e-10	-1.45361
50275782	chr22:50275782:A:G	2.14077e-19	-4.97395e-10	-1.44543	6.20155e-08	-4.97395e-10	-1.44342
50276062	chr22:50276062:A:C	3.82796e-18	0.632765	0.805563	2.33623e-07	-1.29038	1.17328
50276187	chr22:50276187:G:A	3.06901e-18	0.518284	0.699067	2.86408e-07	-0.968048	1.05466
50276197	chr22:50276197:G:A	7.72538e-19	-4.97395e-10	-0.162079	2.12176e-07	-4.97395e-10	-0.21339
50276535	chr22:50276535:C:G	9.98242e-20	-2.20835	-4.33526e-10	2.77077e-08	-2.2491	-4.33526e-10
50277180	chr22:50277180:A:G	2.16712e-19	-4.97395e-10	-1.43319	6.32064e-08	-4.97395e-10	-1.4244
50277264	chr22:50277264:G:A	2.12611e-19	-4.97395e-10	-1.45229	6.14052e-08	-4.97395e-10	-1.45331
50277428	chr22:50277428:C:T	2.12416e-19	-4.97395e-10	-1.45321	6.1391e-08	-4.97395e-10	-1.45354
50277459	chr22:50277459:G:A	2.71315e-19	-1.20848	-4.33526e-10	2.19701e-06	2.12405	-4.33526e-10
50277541	chr22:50277541:G:A	4.19805e-19	-4.97395e-10	-0.77197	1.24448e-07	-4.97395e-10	-0.746916
50277544	chr22:50277544:G:T	2.66275e-18	0.885699	0.189654	1.41962e-07	-1.15923	0.543981
50277639	chr22:50277639:C:T	5.20108e-19	-4.97395e-10	-0.557724	1.77801e-07	-4.97395e-10	-0.390136
50277738	chr22:50277738:G:A	2.5442e-19	-0.912759	-0.360014	4.59943e-08	-1.66777	-0.074514
50278051	chr22:50278051:C:T	2.69198e-19	-1.21631	-4.33526e-10	4.05656e-08	-1.86788	-4.33526e-10
50279047	chr22:50279047:C:A	1.82521e-18	-4.97395e-10	0.697689	6.61256e-07	-4.97395e-10	0.923337
50279118	chr22:50279118:T:C	3.58772e-20	-1.79407	-1.43758	6.34977e-09	-2.29858	-1.4238
50279404	chr22:50279404:C:T	3.23806e-19	-1.61073	0.579114	6.64392e-08	-2.29327	0.918749
50279555	chr22:50279555:C:A	1.54475e-18	-4.97395e-10	0.53086	5.31251e-07	-4.97395e-10	0.704431
50279968	chr22:50279968:A:G	6.09195e-20	-1.27917	-1.42304	1.37356e-08	-1.51421	-1.4366
50280328	chr22:50280328:T:C	9.18403e-20	-2.29171	-4.33526e-10	3.19317e-08	-2.1072	-4.33526e-10
50280364	chr22:50280364:C:G	1.40935e-19	-1.86346	-4.33526e-10	9.95444e-08	-0.9702	-4.33526e-10
50280512	chr22:50280512:C:T	1.06678e-18	-4.97395e-10	0.160636	3.60782e-07	-4.97395e-10	0.31747
50280822	chr22:50280822:A:G	9.73709e-20	-0.907939	-1.32529	1.78422e-08	-1.38493	-1.30431
50281223	chr22:50281223:G:A	9.52635e-20	-2.25511	-4.33526e-10	2.65027e-08	-2.29356	-4.33526e-10
50281431	chr22:50281431:C:T	3.40022e-19	-4.97395e-10	-0.982749	9.31459e-08	-4.97395e-10	-1.03664
50281866	chr22:50281866:G:A	5.61709e-19	-4.97395e-10	-0.480776	1.49737e-07	-4.97395e-10	-0.561927
50281890	chr22:50281890:G:A	2.7515e-19	-4.97395e-10	-1.19444	7.70175e-08	-4.97395e-10	-1.22677
50281979	chr22:50281979:C:T	2.27017e-19	-4.97395e-10	-1.38674	6.53107e-08	-4.97395e-10	-1.39165
50282193	chr22:50282193:C:T	1.73692e-19	-0.798283	-0.856194	1.3706e-08	-2.28009	-0.672874
50282480	chr22:50282480:T:A	3.44261e-19	-4.97395e-10	-0.97036	9.56453e-08	-4.97395e-10	-1.01016
50282571	chr22:50282571:A:G	2.17482e-19	-4.97395e-10	-1.42964	6.33912e-08	-4.97395e-10	-1.42148
50282574	chr22:50282574:G:A	3.02688e-20	-2.25919	-1.14245	9.24659e-09	-2.22583	-1.12072
50283063	chr22:50283063:C:T	9.22405e-20	-2.28736	-4.33526e-10	2.98715e-08	-2.1739	-4.33526e-10
50283450	chr22:50283450:C:T	3.08091e-19	-4.97395e-10	-1.08136	9.06939e-08	-4.97395e-10	-1.06331
50283738	chr22:50283738:T:C	1.5005e-19	-1.80079	-4.33526e-10	4.54397e-08	-1.75442	-4.33526e-10
50283979	chr22:50283979:T:C	4.62266e-18	2.38387	-0.756908	0.000244021	7.62142	-0.787217
50284317	chr22:50284317:C:A	4.91773e-19	-4.97395e-10	-0.613743	1.3671e-07	-4.97395e-10	-0.652943
50284348	chr22:50284348:G:A	3.49655e-19	-4.97395e-10	-0.954814	9.74224e-08	-4.97395e-10	-0.991748
50284482	chr22:50284482:T:A	1.61303e-19	-1.59558	-0.132894	4.75583e-08	-1.8145	0.105651
50284853	chr22:50284853:G:C	6.0114e-19	-4.97395e-10	-0.412932	1.64131e-07	-4.97395e-10	-0.47014
50284982	chr22:50284982:C:G	9.12318e-20	-2.29836	-4.33526e-10	2.80893e-08	-2.23542	-4.33526e-10
50285045	chr22:50285045:G:A	1.0259e-19	-2.27615	0.0951306	6.68469e-08	-1.59976	0.231365
50285139	chr22:50285139:T:C	2.5953e-20	-2.14332	-1.41216	6.22712e-09	-2.29071	-1.45118
50285220	chr22:50285220:C:T	2.95046e-19	-4.97395e-10	-1.12463	8.353e-08	-4.97395e-10	-1.1456
50285972	chr22:50285972:G:C	2.63049e-19	-4.97395e-10	-1.23942	7.77066e-08	-4.97395e-10	-1.21786
50286164	chr22:50286164:G:A	9.60969e-20	-2.2464	-4.33526e-10	2.7756e-08	-2.24735	-4.33526e-10
50286808	chr22:50286808:G:C	9.27134e-20	-2.28225	-4.33526e-10	2.93782e-08	-2.19055	-4.33526e-10
50286872	chr22:50286872:G:A	1.15724e-19	-2.15233	0.0917816	1.53005e-07	-0.728737	0.188401
50287124	chr22:50287124:T:C	3.02847e-20	-2.23861	-1.16251	3.16092e-08	-1.00959	-1.10777
50287811	chr22:50287811:G:A	7.00973e-19	-4.97395e-10	-0.25929	1.86727e-07	-4.97395e-10	-0.341157
50288095	chr22:50288095:A:C	2.66345e-19	-4.97395e-10	-1.22697	7.42626e-08	-4.97395e-10	-1.2632
50288182	chr22:50288182:G:A	2.63953e-19	-4.97395e-10	-1.23599	7.34445e-08	-4.97395e-10	-1.27427
50288198	chr22:50288198:G:A	6.83816e-20	-1.21204	-1.37462	1.11027e-08	-1.80656	-1.35705
50289266	chr22:50289266:G:A	2.63678e-19	-4.97395e-10	-1.23703	7.79139e-08	-4.97395e-10	-1.2152
50289281	chr22:50289281:A:G	1.08883e-18	-4.97395e-10	0.181097	2.95833e-07	-4.97395e-10	0.118991
50289353	chr22:50289353:G:A	3.20745e-19	-1.04111	-4.33526e-10	2.6517e-07	0.00956515	-4.33526e-10
50289492	chr22:50289492:T:C	4.21173e-20	-1.6369	-1.4344	2.24117e-08	-1.03169	-1.42954
50289633	chr22:50289633:T:C	2.16698e-19	-1.71644	0.28318	1.23323e-07	-1.0744	0.318402
50289739	chr22:50289739:G:A	2.12586e-19	-4.97395e-10	-1.45241	6.15916e-08	-4.97395e-10	-1.45028
50289926	chr22:50289926:G:A	2.78622e-19	-4.97395e-10	-1.1819	8.25327e-08	-4.97395e-10	-1.15761
50290926	chr22:50290926:G:A	2.44266e-19	-4.97395e-10	-1.3135	6.96335e-08	-4.97395e-10	-1.32756
50291272	chr22:50291272:C:G	2.31159e-19	-4.97395e-10	-1.36865	6.59815e-08	-4.97395e-10	-1.38143
50291791	chr22:50291791:A:G	3.81141e-20	-2.29283	-0.878346	1.10612e-08	-2.29722	-0.870138
50291875	chr22:50291875:C:G	5.1591e-20	-1.4259	-1.44251	8.91059e-09	-1.94755	-1.43601
50291890	chr22:50291890:T:C	9.94413e-20	-2.21219	-4.33526e-10	4.60637e-08	-1.74078	-4.33526e-10
50291891	chr22:50291891:T:C	2.22593e-20	-2.29896	-1.41003	1.30123e-08	-1.57682	-1.42809
50292075	chr22:50292075:C:T	3.89268e-19	-4.97395e-10	-0.847492	1.06498e-07	-4.97395e-10	-0.902679
50292260	chr22:50292260:C:T	7.97421e-19	-4.97395e-10	-0.130377	2.4187e-07	-4.97395e-10	-0.0824023
50292543	chr22:50292543:T:G	4.37814e-20	-1.64247	-1.39008	8.79553e-09	-2.0079	-1.38866
50292796	chr22:50292796:G:A	2.13028e-19	-4.97395e-10	-1.45034	6.13871e-08	-4.97395e-10	-1.4536
50292881	chr22:50292881:A:G	2.24278e-20	-2.26404	-1.43742	6.31794e-09	-2.27384	-1.45358
50293275	chr22:50293275:C:T	2.14873e-19	-4.97395e-10	-1.44171	6.18155e-08	-4.97395e-10	-1.44665
50293320	chr22:50293320:C:A	9.75066e-20	-2.23184	-4.33526e-10	3.67475e-08	-1.96673	-4.33526e-10
50293379	chr22:50293379:C:T	2.71419e-20	-2.22219	-1.28849	6.45297e-09	-2.29178	-1.41449
50293474	chr22:50293474:T:C	3.48469e-20	-2.29868	-0.962114	1.02394e-08	-2.2816	-0.962967
50293593	chr22:50293593:A:T	5.16912e-19	-4.97395e-10	-0.563888	1.54728e-07	-4.97395e-10	-0.529139
50294649	chr22:50294649:C:T	2.20334e-19	-4.97395e-10	-1.41661	6.33781e-08	-4.97395e-10	-1.42169
50295194	chr22:50295194:A:G	2.34802e-20	-2.28892	-1.36668	7.19626e-09	-2.23143	-1.36582
50295248	chr22:50295248:C:T	5.15306e-19	-4.97395e-10	-0.567	1.43233e-07	-4.97395e-10	-0.606328
50295269	chr22:50295269:G:A	4.51049e-19	-4.97395e-10	-0.700184	1.21707e-07	-4.97395e-10	-0.769189
50295463	chr22:50295463:C:T	2.2499e-19	-4.97395e-10	-1.39571	6.54681e-08	-4.97395e-10	-1.38924
50295714	chr22:50295714:G:A	2.17327e-19	-4.97395e-10	-1.43036	6.32783e-08	-4.97395e-10	-1.42326
50295815	chr22:50295815:C:T	2.42459e-20	-2.19237	-1.43115	6.4944e-09	-2.2764	-1.42346
50295872	chr22:50295872:A:G	4.94648e-19	-4.97395e-10	-0.607915	1.32938e-07	-4.97395e-10	-0.680925
50295939	chr22:50295939:T:A	2.17188e-19	-4.97395e-10	-1.431	6.32325e-08	-4.97395e-10	-1.42399
50295963	chr22:50295963:G:A	7.80309e-19	-0.802305	0.650235	4.1539e-07	-0.512861	0.971275
50295989	chr22:50295989:C:T	2.29585e-20	-2.26184	-1.41623	6.30984e-09	-2.27739	-1.45131
50296033	chr22:50296033:T:C	2.79738e-20	-2.26984	-1.21065	8.89131e-09	-2.2089	-1.17683
50296162	chr22:50296162:G:A	3.26995e-19	-4.97395e-10	-1.02182	9.10854e-08	-4.97395e-10	-1.05901
50296724	chr22:50296724:G:A	2.14579e-19	-4.97395e-10	-1.44308	6.16958e-08	-4.97395e-10	-1.44859
50296801	chr22:50296801:A:G	2.78207e-20	-2.2399	-1.24608	7.20054e-09	-2.2952	-1.30145
50297003	chr22:50297003:A:G	4.39457e-19	-4.97395e-10	-0.72622	1.17473e-07	-4.97395e-10	-0.804592
50297175	chr22:50297175:G:A	5.34967e-20	-2.29813	-0.534013	1.65994e-08	-2.13988	-0.62156
50297443	chr22:50297443:C:T	1.0466e-19	-1.33192	-0.829119	1.55391e-08	-1.92319	-0.904255
50297879	chr22:50297879:G:A	3.9299e-20	-1.68791	-1.45265	7.25747e-09	-2.14351	-1.44526
50297980	chr22:50297980:T:C	4.2173e-20	-1.62114	-1.44884	7.60731e-09	-2.10496	-1.43673
50298700	chr22:50298700:T:C	2.60413e-20	-2.10242	-1.44966	6.4764e-09	-2.25082	-1.45182
50298835	chr22:50298835:G:A	2.35091e-19	-4.97395e-10	-1.35179	6.69451e-08	-4.97395e-10	-1.36693
50299326	chr22:50299326:G:A	1.21713e-19	-2.0101	-4.33526e-10	4.70716e-08	-1.71913	-4.33526e-10
50300005	chr22:50300005:A:G	1.06171e-19	-0.760864	-1.38584	8.48699e-09	-2.12984	-1.30243
50300291	chr22:50300291:A:ATCG	2.14076e-19	-4.97395e-10	-1.44543	6.17402e-08	-4.97395e-10	-1.44787
50300315	chr22:50300315:C:A	4.94261e-19	-4.97395e-10	-0.608697	1.37486e-07	-4.97395e-10	-0.64728
50300473	chr22:50300473:G:A	5.72004e-19	-4.97395e-10	-0.462614	1.78759e-07	-4.97395e-10	-0.384764
50300501	chr22:50300501:A:G	5.84151e-20	-1.29082	-1.45336	7.13461e-09	-2.15578	-1.45006
50300709	chr22:50300709:T:A	2.1237e-19	-4.97395e-10	-1.45343	6.14186e-08	-4.97395e-10	-1.45309
50301013	chr22:50301013:T:C	1.04597e-19	-2.16164	-4.33526e-10	2.65259e-08	-2.29268	-4.33526e-10
50301414	chr22:50301414:C:CACAT	5.60943e-19	-4.97395e-10	-0.482141	1.75205e-07	-4.97395e-10	-0.404848
50301460	chr22:50301460:C:T	5.3847e-19	-4.97395e-10	-0.523029	1.48009e-07	-4.97395e-10	-0.573531
50301556	chr22:50301556:C:T	4.01387e-19	-4.97395e-10	-0.816835	1.19748e-07	-4.97395e-10	-0.785412
50301560	chr22:50301560:T:G	3.28224e-20	-2.28287	-1.03778	1.42277e-08	-1.93452	-0.981096
50301838	chr22:50301838:C:T	2.73839e-19	-4.97395e-10	-1.19922	8.06214e-08	-4.97395e-10	-1.18104
50301839	chr22:50301839:G:A	9.85344e-20	-2.22135	-4.33526e-10	2.72525e-08	-2.26566	-4.33526e-10
50302134	chr22:50302134:G:A	4.57561e-19	-4.97395e-10	-0.68585	1.24085e-07	-4.97395e-10	-0.749835
50302466	chr22:50302466:C:G	2.25315e-19	-4.97395e-10	-1.39426	6.44745e-08	-4.97395e-10	-1.40453
50302564	chr22:50302564:C:T	2.91514e-19	-4.97395e-10	-1.13667	8.05176e-08	-4.97395e-10	-1.18233
50302648	chr22:50302648:G:A	5.10556e-19	-4.97395e-10	-0.57626	1.41962e-07	-4.97395e-10	-0.615245
50302674	chr22:50302674:C:A	2.25736e-19	-4.97395e-10	-1.39239	6.57107e-08	-4.97395e-10	-1.38554
50302898	chr22:50302898:C:G	2.18846e-19	-4.97395e-10	-1.42339	6.31992e-08	-4.97395e-10	-1.42451
50303075	chr22:50303075:C:T	4.74692e-20	-2.09745	-0.854225	1.1624e-08	-2.25516	-0.862564
50303160	chr22:50303160:C:T	5.06182e-19	-4.97395e-10	-0.584865	1.53422e-07	-4.97395e-10	-0.537614
50303453	chr22:50303453:G:A	1.00143e-19	-2.20516	-4.33526e-10	2.69538e-08	-2.27668	-4.33526e-10
50303859	chr22:50303859:G:A	4.24499e-19	-4.97395e-10	-0.760852	1.15484e-07	-4.97395e-10	-0.821676
50303917	chr22:50303917:G:C	9.84992e-20	-1.83556	-0.386151	2.17231e-08	-2.23766	-0.254765
50303965	chr22:50303965:G:A	2.13385e-19	-4.97395e-10	-1.44866	6.15765e-08	-4.97395e-10	-1.45052
50304182	chr22:50304182:C:A	3.25537e-20	-1.87562	-1.45325	6.27672e-09	-2.2817	-1.45226
50304292	chr22:50304292:T:A	1.23842e-19	-1.99275	-4.33526e-10	6.1836e-08	-1.44632	-4.33526e-10
50304506	chr22:50304506:A:G	4.68284e-20	-1.62259	-1.34268	6.80722e-09	-2.29669	-1.35613
50304530	chr22:50304530:TG:T	1.04972e-19	-2.15807	-4.33526e-10	4.70023e-08	-1.72061	-4.33526e-10
50305081	chr22:50305081:G:A	4.10747e-20	-1.74397	-1.35239	6.84015e-09	-2.28813	-1.35986
50305141	chr22:50305141:C:T	5.75562e-19	-4.97395e-10	-0.456413	1.54272e-07	-4.97395e-10	-0.532086
50305201	chr22:50305201:C:A	2.12346e-19	-4.97395e-10	-1.45354	6.14221e-08	-4.97395e-10	-1.45303
50305204	chr22:50305204:G:A	2.39693e-19	-4.97395e-10	-1.3324	6.85615e-08	-4.97395e-10	-1.34307
50305209	chr22:50305209:G:A	3.19107e-19	-4.97395e-10	-1.04623	8.83588e-08	-4.97395e-10	-1.0894
50305619	chr22:50305619:G:A	3.03442e-19	-4.97395e-10	-1.09657	8.40984e-08	-4.97395e-10	-1.13882
50305874	chr22:50305874:T:C	2.70802e-19	-4.97395e-10	-1.21037	8.01724e-08	-4.97395e-10	-1.18662
50305875	chr22:50305875:T:TG	2.86383e-19	-4.97395e-10	-1.15443	8.18039e-08	-4.97395e-10	-1.16648
50305910	chr22:50305910:C:G	6.67552e-19	1.11	-1.41815	4.54434e-08	-0.317248	-1.43709
50305985	chr22:50305985:T:TG	1.70391e-19	-1.67367	-4.33526e-10	3.56148e-08	-1.99804	-4.33526e-10
50306001	chr22:50306001:A:C	1.27886e-19	-1.96062	-4.33526e-10	7.94953e-08	-1.19511	-4.33526e-10
50306392	chr22:50306392:A:G	2.3876e-20	-2.23998	-1.3989	9.27299e-09	-1.90855	-1.43515
50306610	chr22:50306610:G:A	1.76099e-18	2.11549	-1.45362	9.39124e-08	0.421289	-1.44973
50306803	chr22:50306803:G:A	2.19893e-19	-4.97395e-10	-1.41862	6.47231e-08	-4.97395e-10	-1.40069
50306852	chr22:50306852:T:C	2.13204e-19	-4.97395e-10	-1.44951	6.15294e-08	-4.97395e-10	-1.45129
50307027	chr22:50307027:C:CA	9.1546e-20	-2.29492	-4.33526e-10	3.06785e-08	-2.14724	-4.33526e-10
50307389	chr22:50307389:G:A	2.74759e-19	-4.97395e-10	-1.19586	7.78818e-08	-4.97395e-10	-1.21561
50307473	chr22:50307473:G:A	3.36759e-20	-2.1774	-1.11758	9.24051e-09	-2.20969	-1.13751
50307702	chr22:50307702:G:C	3.78015e-19	-0.876826	-4.33526e-10	2.43434e-07	-0.0759601	-4.33526e-10
50308183	chr22:50308183:C:T	1.58005e-18	1.97298	-1.41954	8.53821e-08	0.314571	-1.43824
50308277	chr22:50308277:C:T	4.12328e-20	-1.73195	-1.36057	1.35289e-05	5.32581	-1.38403
50308526	chr22:50308526:T:C	3.8427e-20	-2.27883	-0.884173	1.37177e-08	-1.94779	-1.00433
50308672	chr22:50308672:T:C	3.63637e-20	-2.28607	-0.932124	1.27667e-08	-1.97798	-1.04598
50309078	chr22:50309078:G:A	2.36997e-20	-2.26394	-1.38236	1.42855e-08	-1.5107	-1.40086
50309169	chr22:50309169:C:T	1.0176e-19	-1.42867	-0.760467	1.28198e-08	-2.2017	-0.818113
50309237	chr22:50309237:C:T	4.61049e-19	-4.97395e-10	-0.678256	1.21529e-07	-4.97395e-10	-0.770655
50309340	chr22:50309340:T:G	3.20263e-19	-4.97395e-10	-1.04262	8.99439e-08	-4.97395e-10	-1.07162
50309472	chr22:50309472:C:G	9.30269e-20	-2.27887	-4.33526e-10	3.31568e-08	-2.06955	-4.33526e-10
50309566	chr22:50309566:C:T	3.24447e-20	-2.29884	-1.03339	1.08914e-08	-2.03743	-1.14539
50309878	chr22:50309878:G:A	9.49596e-20	-2.25831	-4.33526e-10	2.80966e-08	-2.23516	-4.33526e-10
50309896	chr22:50309896:C:T	3.74853e-20	-2.28035	-0.907459	1.50648e-08	-1.83511	-1.02333
50310090	chr22:50310090:G:A	2.39815e-19	-4.97395e-10	-1.33189	7.05944e-08	-4.97395e-10	-1.31385
50310297	chr22:50310297:T:C	2.31431e-19	-4.97395e-10	-1.36748	6.77032e-08	-4.97395e-10	-1.35567
50310385	chr22:50310385:T:A	2.53126e-19	-4.97395e-10	-1.27787	7.10624e-08	-4.97395e-10	-1.30725
50310501	chr22:50310501:T:C	1.06956e-19	-1.60627	-0.533072	1.76974e-08	-2.2886	-0.408785
50310514	chr22:50310514:T:C	3.34658e-20	-2.29419	-1.00705	1.13731e-08	-2.02682	-1.11273
50310768	chr22:50310768:C:T	3.26305e-20	-1.97159	-1.35492	6.83117e-09	-2.28024	-1.36906
50310812	chr22:50310812:T:C	3.4748e-20	-2.2739	-0.989742	1.44208e-08	-1.80542	-1.09671
50310923	chr22:50310923:A:G	2.71448e-20	-2.29407	-1.2165	9.37015e-09	-2.02585	-1.30742
50310975	chr22:50310975:C:T	2.24405e-19	-4.97395e-10	-1.39831	6.53778e-08	-4.97395e-10	-1.39062
50311651	chr22:50311651:C:T	2.82836e-19	-4.97395e-10	-1.16689	8.38678e-08	-4.97395e-10	-1.14156
50311724	chr22:50311724:G:A	2.83241e-19	-4.97395e-10	-1.16546	8.39929e-08	-4.97395e-10	-1.14007
50311934	chr22:50311934:G:C	3.55221e-19	-4.97395e-10	-0.939021	9.70451e-08	-4.97395e-10	-0.995628
50312052	chr22:50312052:C:T	7.90561e-19	-0.139017	-4.33526e-10	6.31497e-08	-1.4253	-4.33526e-10
50312071	chr22:50312071:C:T	4.55482e-19	-4.97395e-10	-0.690404	1.23879e-07	-4.97395e-10	-0.7515
50312406	chr22:50312406:G:A	9.32969e-20	-2.27597	-4.33526e-10	3.36037e-08	-2.05617	-4.33526e-10
50312450	chr22:50312450:G:A	1.52129e-18	1.95186	-1.4363	8.28552e-08	0.294832	-1.44854
50312649	chr22:50312649:G:A	7.50609e-19	-4.97395e-10	-0.190876	2.39667e-07	-4.97395e-10	-0.0915553
50313721	chr22:50313721:C:T	2.34048e-20	-2.24087	-1.41795	9.44983e-09	-1.89999	-1.42481
50313784	chr22:50313784:T:C	2.28507e-19	-4.97395e-10	-1.38019	6.50579e-08	-4.97395e-10	-1.39553
50314340	chr22:50314340:C:T	2.16389e-20	-2.29105	-1.44621	7.7105e-09	-2.08121	-1.44701
50314539	chr22:50314539:G:A	5.92945e-19	-4.97395e-10	-0.426659	1.87573e-07	-4.97395e-10	-0.336638
50314905	chr22:50314905:G:A	3.84507e-20	-2.2604	-0.901986	2.13606e-08	-1.60447	-0.904788
50315299	chr22:50315299:C:T	1.31829e-18	-0.975691	1.34802	1.45157e-06	0.442957	1.26664
50315326	chr22:50315326:C:G	2.98085e-19	-4.97395e-10	-1.11438	8.81237e-08	-4.97395e-10	-1.09206
50315544	chr22:50315544:T:C	2.23202e-20	-2.29029	-1.41598	2.15915e-08	-1.07836	-1.42015
50315645	chr22:50315645:T:C	2.18287e-19	-4.97395e-10	-1.42595	6.39603e-08	-4.97395e-10	-1.41254
50315650	chr22:50315650:G:A	2.49596e-19	-4.97395e-10	-1.29192	7.31025e-08	-4.97395e-10	-1.27894
50315773	chr22:50315773:AGAG:A	1.19844e-18	1.68451	-1.4075	1.00428e-07	0.419178	-1.38055
50315857	chr22:50315857:G:A	1.5876e-19	-1.74437	-4.33526e-10	1.25388e-07	-0.739389	-4.33526e-10
50316016	chr22:50316016:A:T	1.20164e-19	-2.0229	-4.33526e-10	2.83817e-08	-2.22506	-4.33526e-10
50316037	chr22:50316037:C:T	2.26548e-20	-2.24156	-1.44983	1.79085e-08	-1.23444	-1.45109
50316680	chr22:50316680:T:C	2.43309e-19	-1.31743	-4.33526e-10	1.31035e-07	-0.69534	-4.33526e-10
50316851	chr22:50316851:G:A	5.98326e-19	-4.97395e-10	-0.417625	1.9087e-07	-4.97395e-10	-0.319211
50317531	chr22:50317531:G:A	2.83133e-19	-4.97395e-10	-1.16584	8.38905e-08	-4.97395e-10	-1.14129
50317619	chr22:50317619:C:T	2.87074e-20	-2.29598	-1.15862	1.54762e-08	-1.67272	-1.15878
50318023	chr22:50318023:A:G	7.38464e-19	1.11895	-1.32614	5.43573e-08	-0.291044	-1.28418
50318630	chr22:50318630:A:G	2.43101e-19	-4.97395e-10	-1.31828	7.11244e-08	-4.97395e-10	-1.30637
50318683	chr22:50318683:G:A	2.61664e-20	-2.22728	-1.32	3.67415e-08	-0.640327	-1.32657
50318908	chr22:50318908:C:T	8.05599e-19	-4.97395e-10	-0.120174	2.46425e-07	-4.97395e-10	-0.0637474
50318919	chr22:50318919:G:A	2.48022e-20	-2.18545	-1.41538	2.07985e-08	-1.09681	-1.43911
50318936	chr22:50318936:T:C	2.48544e-20	-2.17112	-1.4276	1.02953e-08	-1.80845	-1.43067
50319041	chr22:50319041:T:C	2.6059e-20	-2.17436	-1.37704	2.20237e-08	-1.06498	-1.41371
50319150	chr22:50319150:C:A	2.44615e-20	-2.26245	-1.35221	1.23047e-08	-1.70073	-1.36009
50319225	chr22:50319225:C:T	2.98065e-20	-2.22013	-1.19691	1.6521e-08	-1.55715	-1.20902
50319251	chr22:50319251:T:C	1.59371e-18	-1.13583	1.69789	1.62071e-06	0.208222	1.61159
50319901	chr22:50319901:G:A	3.4232e-19	-4.97395e-10	-0.976015	9.45447e-08	-4.97395e-10	-1.02173
50319965	chr22:50319965:A:T	9.41597e-20	-2.26677	-4.33526e-10	3.94285e-08	-1.89631	-4.33526e-10
50320444	chr22:50320444:C:T	2.6838e-20	-2.15718	-1.36476	9.45151e-09	-1.95385	-1.37078
50320543	chr22:50320543:C:T	2.67647e-19	-4.97395e-10	-1.22209	7.92437e-08	-4.97395e-10	-1.19828
50320705	chr22:50320705:T:C	9.86179e-19	1.3641	-1.28203	6.90395e-08	-0.102447	-1.23368
50321053	chr22:50321053:G:A	2.29629e-20	-2.22536	-1.45252	1.97445e-08	-1.14232	-1.44561
50321698	chr22:50321698:T:C	2.49215e-20	-2.16732	-1.42871	1.53065e-08	-1.41651	-1.42602
50322177	chr22:50322177:A:C	9.31674e-20	-2.27736	-4.33526e-10	3.81166e-08	-1.93016	-4.33526e-10
50322276	chr22:50322276:G:A	2.82813e-19	-4.97395e-10	-1.16697	8.00751e-08	-4.97395e-10	-1.18784
50322417	chr22:50322417:T:C	2.33513e-19	-4.97395e-10	-1.35852	6.61966e-08	-4.97395e-10	-1.37818
50323247	chr22:50323247:C:T	5.5287e-19	0.824887	-1.32152	4.37823e-08	-0.512411	-1.27916
50323407	chr22:50323407:A:G	2.89089e-19	-4.97395e-10	-1.14503	8.53685e-08	-4.97395e-10	-1.12383
50323570	chr22:50323570:A:G	2.66128e-20	-2.12615	-1.40422	8.73016e-09	-1.99576	-1.40826
50323870	chr22:50323870:C:T	9.32864e-20	-2.27609	-4.33526e-10	3.80032e-08	-1.93313	-4.33526e-10
50324023	chr22:50324023:G:A	3.32267e-19	0.413617	-1.41944	2.76883e-08	-0.855091	-1.3947
50324186	chr22:50324186:C:T	2.64309e-20	-2.28971	-1.24751	1.15489e-08	-1.8766	-1.24762
50324447	chr22:50324447:A:G	2.82764e-20	-2.11918	-1.35055	3.17607e-08	-0.800434	-1.31214
50324685	chr22:50324685:A:G	1.37051e-19	-1.89141	-4.33526e-10	6.7497e-08	-1.35872	-4.33526e-10
50324738	chr22:50324738:C:G	2.39332e-20	-2.20099	-1.43551	9.61121e-09	-1.8698	-1.43808
50324913	chr22:50324913:T:C	2.32711e-20	-2.22907	-1.43547	2.02903e-08	-1.14217	-1.41849
50324916	chr22:50324916:C:T	9.40606e-20	-2.26782	-4.33526e-10	3.92576e-08	-1.90066	-4.33526e-10
50325543	chr22:50325543:G:T	2.43228e-20	-2.18572	-1.43463	9.90765e-09	-1.84024	-1.43726
50325614	chr22:50325614:C:G	2.13583e-19	-4.97395e-10	-1.44773	6.19595e-08	-4.97395e-10	-1.44432
50325628	chr22:50325628:T:C	2.47453e-20	-2.15294	-1.45019	2.28585e-08	-1.00975	-1.43173
50325678	chr22:50325678:G:A	2.18095e-19	-4.97395e-10	-1.42683	6.27269e-08	-4.97395e-10	-1.43201
50326131	chr22:50326131:G:A	5.66619e-19	-4.97395e-10	-0.472073	1.54922e-07	-4.97395e-10	-0.527881
50326496	chr22:50326496:G:A	2.17267e-19	-4.97395e-10	-1.43063	6.32392e-08	-4.97395e-10	-1.42388
50326747	chr22:50326747:G:A	2.22922e-19	-1.40494	-4.33526e-10	8.55578e-08	-1.12161	-4.33526e-10
50327242	chr22:50327242:G:A	2.13336e-19	-4.97395e-10	-1.44889	6.18947e-08	-4.97395e-10	-1.44537
50327459	chr22:50327459:C:T	2.5505e-20	-2.13768	-1.4352	2.36174e-08	-0.957942	-1.45088
50328922	chr22:50328922:A:G	2.73358e-20	-2.07722	-1.42634	2.7507e-08	-0.810773	-1.44559
50329024	chr22:50329024:A:G	2.50535e-20	-2.14659	-1.44415	2.2808e-08	-0.990559	-1.45313
50329076	chr22:50329076:G:A	2.51653e-19	-4.97395e-10	-1.28371	7.37327e-08	-4.97395e-10	-1.27036
50329337	chr22:50329337:C:G	2.14348e-19	-4.97395e-10	-1.44416	6.19104e-08	-4.97395e-10	-1.44512
50330015	chr22:50330015:G:A	2.20792e-19	-4.97395e-10	-1.41454	6.43478e-08	-4.97395e-10	-1.4065
50330365	chr22:50330365:C:T	2.87047e-19	-4.97395e-10	-1.15212	8.75728e-08	-4.97395e-10	-1.09833
50330412	chr22:50330412:A:C	2.65882e-19	-4.97395e-10	-1.22871	7.8323e-08	-4.97395e-10	-1.20996
50330510	chr22:50330510:A:G	2.4829e-20	-2.29455	-1.30519	1.14278e-08	-1.82945	-1.30531
50330577	chr22:50330577:G:A	2.16571e-19	-4.97395e-10	-1.43384	6.28208e-08	-4.97395e-10	-1.43052
50330600	chr22:50330600:A:G	2.98655e-20	-2.10385	-1.31121	1.32438e-08	-1.68116	-1.30612
50330671	chr22:50330671:C:T	2.45753e-19	-4.97395e-10	-1.30743	6.9125e-08	-4.97395e-10	-1.33489
50330978	chr22:50330978:G:A	1.37303e-19	-1.88957	-4.33526e-10	2.80974e-08	-2.23513	-4.33526e-10
50331064	chr22:50331064:C:T	2.1517e-20	-2.29862	-1.4443	7.13901e-09	-2.16347	-1.44176
50331326	chr22:50331326:G:A	2.12922e-19	-4.97395e-10	-1.45083	6.14236e-08	-4.97395e-10	-1.45301
50331346	chr22:50331346:G:A	2.81697e-20	-2.29178	-1.18173	8.93637e-09	-2.22301	-1.15767
50331389	chr22:50331389:C:T	2.44672e-19	-4.97395e-10	-1.31184	7.19386e-08	-4.97395e-10	-1.29499
50331478	chr22:50331478:G:A	2.1975e-19	-4.97395e-10	-1.41927	6.40246e-08	-4.97395e-10	-1.41154
50332301	chr22:50332301:C:T	3.62618e-19	0.397155	-1.31556	3.25209e-08	-0.819557	-1.26936
50332385	chr22:50332385:C:T	2.22006e-20	-2.27622	-1.43542	8.18022e-09	-2.0406	-1.42849
50332509	chr22:50332509:C:T	9.22963e-20	-2.28676	-4.33526e-10	3.40295e-08	-2.04358	-4.33526e-10
50332655	chr22:50332655:C:T	2.15919e-19	-4.97395e-10	-1.43686	6.27959e-08	-4.97395e-10	-1.43092
50332759	chr22:50332759:T:G	2.57341e-20	-2.24547	-1.31848	2.34437e-08	-1.05043	-1.36577
50332773	chr22:50332773:A:G	2.67017e-20	-2.20999	-1.31704	2.69552e-08	-0.911463	-1.36516
50333035	chr22:50333035:A:G	3.48851e-20	-1.81301	-1.44669	7.44915e-09	-2.11859	-1.44411
50333170	chr22:50333170:T:C	3.05044e-20	-2.18792	-1.20597	8.63446e-09	-2.14002	-1.27503
50333200	chr22:50333200:A:C	2.35499e-19	-1.22915	-0.120908	2.67415e-08	-2.27762	-0.00696831
50333360	chr22:50333360:G:A	9.83476e-20	-2.22325	-4.33526e-10	7.56759e-08	-1.24434	-4.33526e-10
50333385	chr22:50333385:A:G	9.79613e-20	-2.22719	-4.33526e-10	2.64631e-08	-2.29505	-4.33526e-10
50333396	chr22:50333396:GCACA:G	9.29603e-20	-2.27959	-4.33526e-10	2.65064e-08	-2.29342	-4.33526e-10
50333485	chr22:50333485:T:C	2.28748e-20	-2.27625	-1.40547	1.76874e-08	-1.26611	-1.43185
50334670	chr22:50334670:A:G	5.27722e-19	-4.97395e-10	-0.54319	1.42641e-07	-4.97395e-10	-0.610475
50335115	chr22:50335115:A:G	3.92723e-20	-2.26676	-0.874477	3.02301e-08	-1.16107	-1.0009
50335161	chr22:50335161:G:C	2.30203e-20	-2.26356	-1.41182	1.88313e-08	-1.19939	-1.4359
50335262	chr22:50335262:A:G	2.59479e-19	-4.97395e-10	-1.25309	7.94449e-08	-4.97395e-10	-1.19574
50335434	chr22:50335434:A:G	2.15557e-19	-4.97395e-10	-1.43853	6.21003e-08	-4.97395e-10	-1.44205
50335613	chr22:50335613:G:T	9.86854e-20	-2.21982	-4.33526e-10	3.80111e-08	-1.93293	-4.33526e-10
50335636	chr22:50335636:C:T	2.14924e-19	-4.97395e-10	-1.44147	6.30826e-08	-4.97395e-10	-1.42636
50335734	chr22:50335734:G:A	2.55306e-19	-4.97395e-10	-1.2693	7.32498e-08	-4.97395e-10	-1.27693
50336178	chr22:50336178:C:T	4.02088e-19	-4.97395e-10	-0.815089	1.08162e-07	-4.97395e-10	-0.887178
50336392	chr22:50336392:T:C	1.09771e-19	-2.11337	-4.33526e-10	4.2625e-08	-1.81836	-4.33526e-10
50336434	chr22:50336434:A:T	2.78331e-20	-2.29762	-1.18791	1.63885e-08	-1.51377	-1.26045
50336577	chr22:50336577:A:T	2.59396e-19	-4.97395e-10	-1.2534	7.34525e-08	-4.97395e-10	-1.27416
50338012	chr22:50338012:G:A	3.61796e-19	-4.97395e-10	-0.920678	1.21557e-07	-4.97395e-10	-0.770417
50341561	chr22:50341561:C:T	1.09157e-19	-2.11898	-4.33526e-10	2.63597e-08	-2.29897	-4.33526e-10
50341855	chr22:50341855:C:T	2.14503e-19	-4.97395e-10	-1.44343	6.22907e-08	-4.97395e-10	-1.43899
50342064	chr22:50342064:A:G	3.20671e-20	-2.27283	-1.0711	1.56347e-08	-1.86344	-0.95787
50342520	chr22:50342520:A:G	2.81449e-20	-2.24235	-1.23205	1.57541e-08	-1.68881	-1.1249
50342643	chr22:50342643:C:G	2.72924e-19	-4.97395e-10	-1.20257	8.04184e-08	-4.97395e-10	-1.18356
50347289	chr22:50347289:C:T	1.21305e-19	-2.07365	0.0601955	4.57063e-08	-1.92587	0.177298
50347318	chr22:50347318:C:T	2.15707e-20	-2.28681	-1.45362	7.66364e-09	-2.0813	-1.45301
50347528	chr22:50347528:C:G	2.39395e-19	-4.97395e-10	-1.33364	6.80222e-08	-4.97395e-10	-1.35097
50347565	chr22:50347565:C:T	2.7636e-20	-2.05607	-1.43657	2.39108e-08	-0.956323	-1.44015
50347607	chr22:50347607:A:G	3.04227e-20	-2.28214	-1.11444	1.52215e-08	-1.83358	-1.01452
50348117	chr22:50348117:TGTGCTTATGGTAAGGGAGAGAG:T	9.81206e-20	-2.22556	-4.33526e-10	3.58557e-08	-1.9913	-4.33526e-10
50348366	chr22:50348366:G:A	2.94622e-20	-2.28653	-1.14212	1.51539e-08	-1.8069	-1.04564
50348547	chr22:50348547:G:A	2.81011e-20	-2.06636	-1.40959	2.42712e-08	-0.974779	-1.40673
50348688	chr22:50348688:C:A	1.09736e-19	-2.11368	-4.33526e-10	3.55393e-08	-2.00017	-4.33526e-10
50348732	chr22:50348732:T:G	2.1736e-19	-4.97395e-10	-1.43021	6.26369e-08	-4.97395e-10	-1.43345
50348942	chr22:50348942:A:C	1.18372e-19	-2.03793	-4.33526e-10	4.82569e-08	-1.69426	-4.33526e-10
50349325	chr22:50349325:T:C	2.28618e-19	-4.97395e-10	-1.37971	6.68851e-08	-4.97395e-10	-1.36783
50349744	chr22:50349744:A:G	3.40775e-20	-2.20898	-1.07414	1.31023e-08	-2.03263	-0.965389
50349795	chr22:50349795:A:G	2.13119e-19	-4.97395e-10	-1.44991	6.15741e-08	-4.97395e-10	-1.45056
50349930	chr22:50349930:C:T	2.41648e-19	-4.97395e-10	-1.32428	6.83692e-08	-4.97395e-10	-1.34588
50350138	chr22:50350138:C:A	3.05156e-20	-2.28498	-1.10854	9.32134e-07	2.31706	-1.05038
50350141	chr22:50350141:T:C	4.76344e-19	-4.97395e-10	-0.64562	1.32101e-07	-4.97395e-10	-0.687241
50350419	chr22:50350419:T:C	8.68616e-20	-1.68851	-0.65893	1.28477e-08	-2.29868	-0.718952
50350463	chr22:50350463:TC:T	1.2699e-19	-1.03857	-0.929076	1.94114e-08	-1.77531	-0.829628
50350624	chr22:50350624:T:C	3.20552e-20	-2.2901	-1.0542	1.72149e-08	-1.77977	-0.945262
50350873	chr22:50350873:C:T	1.5347e-19	-1.77825	-4.33526e-10	1.19618e-07	-0.786503	-4.33526e-10
50350964	chr22:50350964:G:T	3.80036e-19	-4.97395e-10	-0.871494	1.12511e-07	-4.97395e-10	-0.847756
50351221	chr22:50351221:G:A	4.88413e-19	-4.97395e-10	-0.620599	1.35709e-07	-4.97395e-10	-0.660289
50351527	chr22:50351527:G:A	2.30052e-20	-2.24251	-1.43353	2.98985e-08	-0.725968	-1.44703
50352129	chr22:50352129:C:T	9.24579e-20	-2.28501	-4.33526e-10	3.10383e-08	-2.13558	-4.33526e-10
50352300	chr22:50352300:T:G	3.1294e-19	-4.97395e-10	-1.06575	9.44385e-08	-4.97395e-10	-1.02286
50352486	chr22:50352486:T:G	9.11839e-20	-2.29888	-4.33526e-10	2.91395e-08	-2.19871	-4.33526e-10
50352714	chr22:50352714:ACT:A	2.12375e-19	-4.97395e-10	-1.45341	6.14673e-08	-4.97395e-10	-1.4523
50352831	chr22:50352831:C:T	3.12332e-20	-2.27606	-1.09422	1.5192e-08	-1.85819	-0.991847
50352957	chr22:50352957:G:C	2.12579e-19	-4.97395e-10	-1.45245	6.13921e-08	-4.97395e-10	-1.45352
50353084	chr22:50353084:C:T	2.96043e-20	-2.14862	-1.27522	7.51638e-09	-2.2977	-1.25601
50353922	chr22:50353922:G:T	3.38751e-19	-4.97395e-10	-0.986495	1.02501e-07	-4.97395e-10	-0.940933
50353945	chr22:50353945:A:G	1.10215e-19	-2.10933	-4.33526e-10	3.57347e-08	-1.99468	-4.33526e-10
50354016	chr22:50354016:A:G	2.30954e-19	-4.97395e-10	-1.36954	6.73442e-08	-4.97395e-10	-1.36099
50354079	chr22:50354079:C:T	2.13403e-19	-4.97395e-10	-1.44858	6.1745e-08	-4.97395e-10	-1.44779
50354192	chr22:50354192:C:G	2.1273e-19	-4.97395e-10	-1.45174	6.14166e-08	-4.97395e-10	-1.45312
50354397	chr22:50354397:A:G	9.13211e-20	-2.29738	-4.33526e-10	3.00464e-08	-2.16806	-4.33526e-10
50354449	chr22:50354449:G:A	2.5664e-19	-4.97395e-10	-1.26409	7.52412e-08	-4.97395e-10	-1.25011
50355826	chr22:50355826:T:A	3.09144e-20	-1.98422	-1.39632	2.98677e-08	-0.781885	-1.39214
50355902	chr22:50355902:AAC:A	2.15025e-19	-4.97395e-10	-1.441	6.20888e-08	-4.97395e-10	-1.44224
50356109	chr22:50356109:C:T	2.74578e-20	-2.1422	-1.35691	8.66892e-09	-2.11314	-1.29792
50356292	chr22:50356292:C:G	2.3247e-19	-4.97395e-10	-1.363	6.78649e-08	-4.97395e-10	-1.35329
50356375	chr22:50356375:C:G	2.72774e-20	-2.14555	-1.36015	6.87454e-09	-2.29684	-1.34613
50356642	chr22:50356642:C:T	4.25336e-20	-2.28083	-0.780632	3.16708e-07	0.869057	-0.68188
50356717	chr22:50356717:A:T	9.13143e-20	-2.29745	-4.33526e-10	3.00773e-08	-2.16703	-4.33526e-10
50356881	chr22:50356881:G:C	2.67773e-20	-2.1129	-1.41131	7.73012e-09	-2.15583	-1.36984
50357377	chr22:50357377:C:G	2.62974e-20	-2.22343	-1.31886	1.00663e-08	-2.01447	-1.24714
50357390	chr22:50357390:TTCCC:T	2.12863e-19	-4.97395e-10	-1.45111	6.1572e-08	-4.97395e-10	-1.4506
50357421	chr22:50357421:TTTC:T	4.80872e-19	-4.97395e-10	-0.636158	1.42536e-07	-4.97395e-10	-0.611211
50357849	chr22:50357849:C:T	9.38585e-20	-2.26997	-4.33526e-10	2.66469e-08	-2.28813	-4.33526e-10
50357867	chr22:50357867:G:A	1.85919e-19	-0.135919	-1.45053	1.66315e-08	-1.30735	-1.45216
50358031	chr22:50358031:G:A	1.70011e-19	-0.229417	-1.44648	1.01021e-08	-1.83792	-1.42014
50358770	chr22:50358770:C:T	2.16786e-19	-4.97395e-10	-1.43285	6.26001e-08	-4.97395e-10	-1.43404
50359328	chr22:50359328:C:G	2.33986e-19	-4.97395e-10	-1.3565	6.8398e-08	-4.97395e-10	-1.34546
50359544	chr22:50359544:A:G	2.75018e-20	-2.21595	-1.28156	1.87542e-08	-1.26331	-1.37607
50359705	chr22:50359705:T:C	2.29226e-20	-2.26028	-1.41936	9.87272e-09	-1.90209	-1.37894
50360482	chr22:50360482:T:C	2.26723e-19	-4.97395e-10	-1.38803	6.4782e-08	-4.97395e-10	-1.39978
50360616	chr22:50360616:G:C	2.5664e-19	-4.97395e-10	-1.26409	7.52412e-08	-4.97395e-10	-1.25011
50360692	chr22:50360692:A:G	2.12944e-19	-4.97395e-10	-1.45073	6.1468e-08	-4.97395e-10	-1.45229
50360740	chr22:50360740:A:G	4.34669e-20	-1.69252	-1.34724	8.89704e-09	-2.0221	-1.36298
50361416	chr22:50361416:A:G	4.60626e-20	-1.62866	-1.3531	9.26495e-09	-1.97616	-1.36841
50361445	chr22:50361445:G:A	2.23469e-19	-4.97395e-10	-1.40249	6.54824e-08	-4.97395e-10	-1.38902
50362500	chr22:50362500:G:A	7.09936e-20	-2.29418	-0.254991	6.81595e-07	1.08109	-0.127463
50362727	chr22:50362727:C:G	9.12424e-20	-2.29824	-4.33526e-10	2.9809e-08	-2.17599	-4.33526e-10
50362761	chr22:50362761:C:G	3.49782e-19	-4.97395e-10	-0.954449	9.86942e-08	-4.97395e-10	-0.978778
50362905	chr22:50362905:A:G	1.16851e-19	-2.05086	-4.33526e-10	2.65167e-08	-2.29303	-4.33526e-10
50363645	chr22:50363645:C:T	4.52239e-20	-1.93367	-1.06647	1.05183e-08	-2.16004	-1.05764
50364206	chr22:50364206:A:T	1.00482e-19	-2.20178	-4.33526e-10	3.34817e-08	-2.0598	-4.33526e-10
50364213	chr22:50364213:T:C	1.92538e-19	-1.55147	-4.33526e-10	1.05065e-07	-0.916222	-4.33526e-10
50364503	chr22:50364503:C:T	2.1517e-19	-4.97395e-10	-1.44033	6.17927e-08	-4.97395e-10	-1.44702
50364681	chr22:50364681:G:A	4.48683e-20	-1.94038	-1.06765	1.04638e-08	-2.16404	-1.05884
50365038	chr22:50365038:C:T	2.73902e-19	-4.97395e-10	-1.19899	8.18811e-08	-4.97395e-10	-1.16554
50365438	chr22:50365438:G:A	3.36788e-20	-2.28155	-1.01334	1.69697e-08	-1.83405	-0.905323
50365518	chr22:50365518:A:G	2.13053e-19	-4.97395e-10	-1.45022	6.16274e-08	-4.97395e-10	-1.4497
50365603	chr22:50365603:C:T	3.7164e-20	-2.28758	-0.908841	2.46112e-07	0.776426	-0.841442
50365604	chr22:50365604:G:A	5.61018e-19	-4.97395e-10	-0.482007	1.568e-07	-4.97395e-10	-0.515836
50366418	chr22:50366418:C:T	2.20872e-19	-4.97395e-10	-1.41418	6.29672e-08	-4.97395e-10	-1.42819
50366610	chr22:50366610:A:C	3.51967e-20	-2.2955	-0.955303	2.02313e-08	-1.72669	-0.836879
50367108	chr22:50367108:G:A	4.01228e-20	-2.29122	-0.828593	2.22031e-08	-1.77192	-0.698653
50367395	chr22:50367395:G:C	2.1496e-20	-2.29335	-1.45054	1.23629e-08	-1.61932	-1.43679
50367861	chr22:50367861:C:T	3.71787e-19	-4.97395e-10	-0.89344	1.04357e-07	-4.97395e-10	-0.922987
50367902	chr22:50367902:G:A	2.16951e-19	-4.97395e-10	-1.43209	6.24939e-08	-4.97395e-10	-1.43574
50368457	chr22:50368457:C:A	3.57405e-20	-2.2905	-0.944971	1.9399e-08	-1.7782	-0.827384
50368587	chr22:50368587:A:G	2.4048e-19	-4.97395e-10	-1.32912	7.02834e-08	-4.97395e-10	-1.31827
50368842	chr22:50368842:G:GAC	3.76122e-20	-2.29518	-0.889254	2.15784e-08	-1.73404	-0.765073
50369304	chr22:50369304:G:GA	3.86957e-20	-2.29629	-0.859742	2.26462e-08	-1.71837	-0.73244
50369373	chr22:50369373:T:C	4.55851e-20	-1.60314	-1.38904	9.08489e-09	-1.96287	-1.40132
50369588	chr22:50369588:A:T	4.02348e-20	-2.29257	-0.824455	2.25809e-08	-1.75875	-0.694946
50369658	chr22:50369658:C:T	4.39704e-20	-1.60106	-1.42718	8.79282e-09	-1.96213	-1.43473
50370041	chr22:50370041:A:G	3.62932e-20	-2.20196	-1.01817	1.50636e-08	-1.96545	-0.893069
50370343	chr22:50370343:A:G	2.62257e-19	-4.97395e-10	-1.24243	7.45816e-08	-4.97395e-10	-1.25891
50370344	chr22:50370344:A:G	2.55796e-19	-4.97395e-10	-1.26738	7.27872e-08	-4.97395e-10	-1.28326
50370373	chr22:50370373:T:C	2.19812e-19	-4.97395e-10	-1.41899	6.25395e-08	-4.97395e-10	-1.43501
50370488	chr22:50370488:T:C	2.66092e-20	-2.2316	-1.2989	1.161e-08	-1.77494	-1.34399
50370616	chr22:50370616:A:T	9.93593e-20	-1.19652	-1.01649	1.27701e-06	2.59758	-1.01611
50370703	chr22:50370703:G:A	3.64968e-19	-4.97395e-10	-0.91195	1.06692e-07	-4.97395e-10	-0.900859
50370935	chr22:50370935:AATGT:A	4.51184e-19	-0.517977	-0.181908	6.17096e-08	-1.39842	-0.0499455
50370979	chr22:50370979:A:T	2.27885e-19	-4.97395e-10	-1.38292	6.60807e-08	-4.97395e-10	-1.37993
50371053	chr22:50371053:G:A	3.51329e-20	-2.28499	-0.967632	4.01991e-08	-0.892527	-0.984432
50371258	chr22:50371258:T:C	6.32706e-20	-2.29293	-0.371412	9.65595e-08	-0.576304	-0.424341
50371703	chr22:50371703:G:C	6.77928e-19	0.749369	-1.04209	5.75375e-08	-0.58475	-0.933617
50372043	chr22:50372043:C:G	1.68736e-19	-1.68342	-4.33526e-10	5.49614e-08	-1.56417	-4.33526e-10
50372250	chr22:50372250:C:T	4.33989e-20	-2.03683	-1.00449	7.31249e-08	-0.353523	-0.925112
50372410	chr22:50372410:A:G	2.28039e-20	-2.29829	-1.38654	9.55585e-09	-1.87697	-1.43668
50372471	chr22:50372471:T:C	6.17429e-20	-2.2027	-0.486077	4.63123e-08	-1.19744	-0.53796
50372755	chr22:50372755:C:A	5.01698e-20	-1.98053	-0.91582	7.01717e-08	-0.493844	-0.826016
50372909	chr22:50372909:G:A	3.76937e-19	-4.97395e-10	-0.879682	1.10206e-07	-4.97395e-10	-0.868455
50372929	chr22:50372929:C:T	3.56391e-20	-2.29634	-0.941976	6.78362e-08	-0.395637	-0.958072
50373490	chr22:50373490:G:A	2.17286e-19	-4.97395e-10	-1.43055	6.20362e-08	-4.97395e-10	-1.44309
50373578	chr22:50373578:G:T	2.14907e-19	-4.97395e-10	-1.44156	6.2382e-08	-4.97395e-10	-1.43753
50373657	chr22:50373657:A:T	4.84483e-20	-2.25058	-0.680688	4.70693e-08	-0.99507	-0.724112
50373770	chr22:50373770:G:T	2.71706e-19	-4.97395e-10	-1.20704	8.11178e-08	-4.97395e-10	-1.1749
50373938	chr22:50373938:T:C	4.97054e-20	-2.23359	-0.672055	4.37524e-08	-1.07419	-0.718072
50374278	chr22:50374278:C:T	3.24257e-20	-1.98187	-1.35094	7.23383e-09	-2.23717	-1.35486
50374295	chr22:50374295:G:A	3.22978e-19	-4.97395e-10	-1.03418	8.99569e-08	-4.97395e-10	-1.07147
50374363	chr22:50374363:A:G	2.12844e-19	-4.97395e-10	-1.4512	6.16022e-08	-4.97395e-10	-1.45011
50374425	chr22:50374425:G:C	9.22335e-20	-2.28744	-4.33526e-10	2.86716e-08	-2.2149	-4.33526e-10
50375157	chr22:50375157:T:C	4.63378e-19	-4.97395e-10	-0.673217	1.4073e-07	-4.97395e-10	-0.623958
50375484	chr22:50375484:C:G	2.23363e-19	-4.97395e-10	-1.40296	6.50627e-08	-4.97395e-10	-1.39545
50376095	chr22:50376095:A:G	2.33699e-20	-2.29809	-1.36223	9.78063e-09	-1.86666	-1.42374
50376261	chr22:50376261:T:C	2.48133e-19	-4.97395e-10	-1.2978	7.07255e-08	-4.97395e-10	-1.312
50376675	chr22:50376675:C:T	3.8135e-20	-2.05815	-1.11248	5.41564e-08	-0.515907	-1.06302
50377474	chr22:50377474:G:A	2.86856e-20	-2.09339	-1.36198	6.54612e-09	-2.29722	-1.39471
50377876	chr22:50377876:A:G	3.9499e-20	-2.28627	-0.849212	5.25067e-08	-0.722269	-0.887594
50377969	chr22:50377969:C:T	1.17313e-19	-2.04692	-4.33526e-10	2.73222e-08	-2.2631	-4.33526e-10
50378202	chr22:50378202:A:G	2.28761e-19	-4.97395e-10	-1.37908	6.45431e-08	-4.97395e-10	-1.40347
50378437	chr22:50378437:T:G	2.82216e-20	-2.10789	-1.36378	6.52888e-09	-2.29836	-1.39621
50378687	chr22:50378687:C:G	2.41616e-19	-4.97395e-10	-1.32441	7.09303e-08	-4.97395e-10	-1.30911
50378715	chr22:50378715:A:AC	5.45508e-20	-1.91256	-0.900067	3.99235e-08	-1.04027	-0.843574
50379056	chr22:50379056:T:G	2.99111e-20	-2.10465	-1.30888	6.8345e-09	-2.29816	-1.35066
50379655	chr22:50379655:G:C	3.60999e-20	-1.97747	-1.24799	7.90181e-09	-2.24022	-1.2635
50379807	chr22:50379807:G:A	3.36066e-20	-1.8951	-1.40194	7.16915e-09	-2.19644	-1.40457
50380286	chr22:50380286:C:T	5.28236e-20	-2.26287	-0.581933	6.4991e-08	-0.764497	-0.632059
50380439	chr22:50380439:C:T	5.36031e-20	-2.03269	-0.797466	6.54285e-08	-0.685085	-0.704761
50380916	chr22:50380916:G:C	3.16777e-18	2.39167	-1.14264	2.09903e-07	0.840445	-1.0646
50381012	chr22:50381012:G:A	3.39918e-20	-2.00635	-1.27929	7.22058e-09	-2.27489	-1.31898
50381092	chr22:50381092:T:A	1.23462e-18	-4.97395e-10	0.30676	3.73874e-07	-4.97395e-10	0.353115
50381647	chr22:50381647:G:A	3.75664e-20	-2.29894	-0.886712	6.63422e-08	-0.422964	-0.953014
50381648	chr22:50381648:T:C	2.15599e-20	-2.28973	-1.45119	1.19847e-08	-1.6639	-1.42327
50381695	chr22:50381695:T:C	4.00089e-20	-2.29711	-0.825549	6.86426e-08	-0.476426	-0.865466
50381696	chr22:50381696:G:A	4.34556e-20	-2.29101	-0.749013	6.54876e-08	-0.598318	-0.790625
50382242	chr22:50382242:A:G	9.1969e-20	-2.29031	-4.33526e-10	6.49168e-08	-1.3977	-4.33526e-10
50382332	chr22:50382332:C:T	2.19533e-19	-4.97395e-10	-1.42026	6.44068e-08	-4.97395e-10	-1.40559
50382491	chr22:50382491:G:C	2.35883e-18	-4.97395e-10	0.954162	7.36726e-07	-4.97395e-10	1.03141
50382492	chr22:50382492:C:A	2.22654e-18	-4.97395e-10	0.896446	6.95092e-07	-4.97395e-10	0.97324
50383128	chr22:50383128:A:G	7.20173e-20	-2.09372	-0.441133	1.89747e-08	-2.1429	-0.4848
50383150	chr22:50383150:G:T	1.21233e-19	-1.62554	-0.388512	1.84682e-08	-2.28932	-0.365436
50383307	chr22:50383307:G:T	9.32458e-20	-2.27652	-4.33526e-10	2.91439e-08	-2.19856	-4.33526e-10
50383516	chr22:50383516:G:A	1.17056e-19	-2.05641	0.00729982	7.32169e-08	-1.2167	-0.0606815
50383877	chr22:50383877:A:C	4.88158e-19	-4.97395e-10	-0.621121	1.32847e-07	-4.97395e-10	-0.681608
50384038	chr22:50384038:A:AAAC	3.16357e-20	-1.98225	-1.37523	6.4811e-09	-2.29695	-1.40496
50384228	chr22:50384228:G:A	6.44364e-20	-1.82505	-0.82103	1.5167e-08	-2.10214	-0.749544
50384670	chr22:50384670:A:G	3.07931e-20	-1.97958	-1.40489	6.36913e-09	-2.29462	-1.42472
50384708	chr22:50384708:G:A	7.19471e-20	-2.12801	-0.407821	2.02632e-08	-2.10991	-0.452089
50385602	chr22:50385602:C:G	2.14543e-19	-4.97395e-10	-1.44325	6.18737e-08	-4.97395e-10	-1.44571
50386121	chr22:50386121:G:A	7.37057e-20	-2.21301	-0.29867	2.50825e-08	-2.00243	-0.346203
50386439	chr22:50386439:C:A	5.43901e-19	0.759293	-1.27228	4.09497e-08	-0.601305	-1.25715
50386569	chr22:50386569:T:C	4.2666e-20	-1.60822	-1.45014	7.50284e-09	-2.102	-1.45352
50386775	chr22:50386775:A:G	1.85774e-19	-1.54273	-0.0445025	2.62368e-08	-2.20177	-0.101867
50386888	chr22:50386888:G:A	2.93981e-20	-2.00031	-1.43052	6.21847e-09	-2.29824	-1.44504
50387186	chr22:50387186:G:A	1.01909e-19	-1.5338	-0.653879	1.46326e-08	-2.20041	-0.687142
50387320	chr22:50387320:C:T	9.13167e-20	-2.29743	-4.33526e-10	2.75197e-08	-2.2559	-4.33526e-10
50387404	chr22:50387404:T:A	2.37772e-19	-4.97395e-10	-1.34045	6.97332e-08	-4.97395e-10	-1.32613
50387808	chr22:50387808:C:T	2.13603e-19	-4.97395e-10	-1.44764	6.16448e-08	-4.97395e-10	-1.44941
50387907	chr22:50387907:C:T	3.59516e-19	-0.914308	-0.0126932	3.43332e-08	-2.05308	0.0183906
50388179	chr22:50388179:A:T	2.14486e-19	-4.97395e-10	-1.44352	6.23049e-08	-4.97395e-10	-1.43876
50388409	chr22:50388409:T:A	2.45816e-19	-0.963781	-0.343396	2.39525e-08	-2.06663	-0.328104
50389250	chr22:50389250:C:A	2.48882e-19	-4.97395e-10	-1.29478	7.31118e-08	-4.97395e-10	-1.27881
50389592	chr22:50389592:C:T	3.27194e-19	-4.97395e-10	-1.02121	9.16354e-08	-4.97395e-10	-1.05299
50389726	chr22:50389726:C:G	4.15871e-19	-1.08889	0.307508	4.42506e-08	-2.12309	0.34215
50389777	chr22:50389777:G:T	4.69788e-19	-1.1017	0.442219	5.04684e-08	-2.12937	0.479917
50389820	chr22:50389820:C:G	2.48735e-19	-4.97395e-10	-1.29537	7.30667e-08	-4.97395e-10	-1.27943
50389847	chr22:50389847:G:A	2.53472e-19	-4.97395e-10	-1.27651	7.21763e-08	-4.97395e-10	-1.29169
50390820	chr22:50390820:A:G	3.788e-19	-0.888835	0.0140826	3.64071e-08	-2.02558	0.049538
50391827	chr22:50391827:A:G	3.74729e-20	-1.80267	-1.38548	6.6216e-09	-2.26621	-1.41425
50391898	chr22:50391898:C:G	9.79445e-20	-2.22736	-4.33526e-10	2.66481e-08	-2.28809	-4.33526e-10
50392162	chr22:50392162:C:T	3.50402e-19	-4.97395e-10	-0.952678	9.76709e-08	-4.97395e-10	-0.989201
50392268	chr22:50392268:A:G	3.24827e-19	-1.10317	0.0747069	3.45286e-08	-2.13721	0.108189
50392365	chr22:50392365:C:G	2.58074e-19	-4.97395e-10	-1.25851	7.30199e-08	-4.97395e-10	-1.28007
50392909	chr22:50392909:A:G	1.5173e-19	-1.41488	-0.374772	2.47778e-08	-2.09032	-0.270538
50393093	chr22:50393093:A:G	2.5061e-19	-4.97395e-10	-1.28786	7.14641e-08	-4.97395e-10	-1.30161
50393299	chr22:50393299:C:T	9.30083e-20	-2.28302	0.00394391	2.66342e-08	-2.26317	-0.0254335
50393799	chr22:50393799:G:A	4.23859e-19	-4.97395e-10	-0.76236	1.26946e-07	-4.97395e-10	-0.727041
50394414	chr22:50394414:G:A	4.2867e-19	-0.987642	0.236568	4.26763e-08	-2.09324	0.276077
50394500	chr22:50394500:G:A	3.33008e-19	-0.729558	-0.274036	2.59121e-08	-2.12698	-0.189116
50394547	chr22:50394547:C:T	3.04277e-19	-4.97395e-10	-1.09382	8.66132e-08	-4.97395e-10	-1.10935
50395387	chr22:50395387:G:A	4.7487e-19	-0.959925	0.311207	4.66048e-08	-2.08021	0.351114
50395613	chr22:50395613:T:A	9.11826e-20	-2.2989	-4.33526e-10	2.72045e-08	-2.26742	-4.33526e-10
50395632	chr22:50395632:C:T	3.12084e-19	-4.97395e-10	-1.06849	8.65195e-08	-4.97395e-10	-1.11043
50395752	chr22:50395752:A:G	2.97336e-20	-2.03308	-1.3864	2.86239e-08	-0.825428	-1.39113
50395826	chr22:50395826:C:T	3.15456e-20	-2.2989	-1.06142	9.9792e-09	-2.19598	-1.07433
50396323	chr22:50396323:C:T	5.35888e-19	-4.97395e-10	-0.527836	1.62817e-07	-4.97395e-10	-0.478177
50396333	chr22:50396333:A:G	2.12341e-19	-4.97395e-10	-1.45357	6.13955e-08	-4.97395e-10	-1.45347
50396426	chr22:50396426:T:C	8.93385e-20	-1.83784	-0.481486	2.53274e-08	-2.10396	-0.234958
50396460	chr22:50396460:A:C	1.45264e-19	-1.83321	-4.33526e-10	3.21848e-08	-2.09931	-4.33526e-10
50396541	chr22:50396541:T:G	2.89377e-19	-4.97395e-10	-1.14403	8.06132e-08	-4.97395e-10	-1.18114
50396611	chr22:50396611:G:A	8.00241e-20	-1.00652	-1.42291	2.06348e-07	1.18773	-1.42897
50396723	chr22:50396723:T:C	3.4305e-19	-4.97395e-10	-0.973885	1.03005e-07	-4.97395e-10	-0.93603
50398093	chr22:50398093:G:A	4.77201e-20	-1.5297	-1.41671	1.01992e-07	0.477201	-1.42311
50398149	chr22:50398149:A:T	2.32538e-20	-2.2123	-1.45299	6.84942e-09	-2.24547	-1.40117
50398257	chr22:50398257:C:T	1.89891e-19	-1.56531	-4.33526e-10	5.49213e-08	-1.5649	-4.33526e-10
50398392	chr22:50398392:C:G	2.64038e-19	-4.97395e-10	-1.23567	7.50583e-08	-4.97395e-10	-1.25254
50398426	chr22:50398426:G:A	6.5728e-19	-0.32365	-4.33526e-10	1.06127e-07	-0.906165	-4.33526e-10
50398553	chr22:50398553:T:C	2.48905e-20	-2.25942	-1.33785	9.03048e-09	-2.19856	-1.17164
50398732	chr22:50398732:C:A	2.48998e-19	-4.97395e-10	-1.29432	7.40694e-08	-4.97395e-10	-1.2658
50398795	chr22:50398795:A:G	6.40578e-20	-1.49069	-1.16129	3.24777e-08	-1.03092	-1.05933
50398967	chr22:50398967:G:A	2.1246e-19	-4.97395e-10	-1.45301	6.14896e-08	-4.97395e-10	-1.45194
50399020	chr22:50399020:G:A	8.0051e-20	-1.45854	-0.970554	1.77439e-07	0.597717	-0.989892
50399385	chr22:50399385:G:T	5.76622e-20	-1.59127	-1.16588	2.84778e-08	-1.15724	-1.06444
50399436	chr22:50399436:C:T	2.83027e-19	-4.97395e-10	-1.16622	8.49779e-08	-4.97395e-10	-1.12841
50399439	chr22:50399439:C:G	7.80793e-20	-1.51173	-0.942308	1.65147e-07	0.498234	-0.962204
50399486	chr22:50399486:C:T	5.77888e-20	-1.33065	-1.42431	2.01523e-07	1.17098	-1.43588
50399761	chr22:50399761:G:A	2.12709e-19	-4.97395e-10	-1.45183	6.13872e-08	-4.97395e-10	-1.4536
50399812	chr22:50399812:T:C	5.2685e-20	-1.55544	-1.29199	2.57341e-08	-1.12062	-1.20237
50400143	chr22:50400143:G:C	2.12561e-19	-4.97395e-10	-1.45253	6.14209e-08	-4.97395e-10	-1.45305
50400273	chr22:50400273:T:C	4.95979e-20	-1.60026	-1.30755	2.38743e-08	-1.17312	-1.22488
50400578	chr22:50400578:A:G	2.61994e-19	-4.97395e-10	-1.24344	7.45018e-08	-4.97395e-10	-1.25998
50400585	chr22:50400585:A:G	5.03309e-20	-1.55708	-1.33606	2.42488e-08	-1.12191	-1.26052
50400874	chr22:50400874:A:C	2.60836e-19	-4.97395e-10	-1.24787	7.41923e-08	-4.97395e-10	-1.26414
50401014	chr22:50401014:C:G	2.59291e-19	-4.97395e-10	-1.25381	7.37704e-08	-4.97395e-10	-1.26985
50401368	chr22:50401368:G:A	2.64085e-20	-2.13931	-1.39877	6.8901e-09	-2.2977	-1.34302
50401474	chr22:50401474:T:TG	3.42557e-20	-2.20437	-1.07354	1.49524e-08	-1.79103	-1.0749
50401665	chr22:50401665:C:T	2.9612e-19	-4.97395e-10	-1.121	8.71445e-08	-4.97395e-10	-1.10324
50401778	chr22:50401778:G:A	3.30991e-19	-4.97395e-10	-1.00967	9.40998e-08	-4.97395e-10	-1.02645
50401794	chr22:50401794:G:A	1.72817e-18	0.306701	0.336359	1.16072e-06	1.05248	0.433518
50401880	chr22:50401880:C:T	5.11229e-20	-1.52091	-1.35662	2.48573e-08	-1.06999	-1.28766
50402144	chr22:50402144:G:A	7.15872e-20	-1.36742	-1.17343	2.32953e-08	-1.3797	-1.04285
50402225	chr22:50402225:A:G	5.07164e-20	-1.58502	-1.30049	2.45274e-08	-1.15491	-1.2161
50402332	chr22:50402332:T:C	4.07664e-19	-4.97395e-10	-0.801317	1.22839e-07	-4.97395e-10	-0.75993
50402425	chr22:50402425:A:G	5.39778e-20	-1.5382	-1.28499	2.62423e-08	-1.10649	-1.19694
50402547	chr22:50402547:C:T	6.08193e-19	-4.97395e-10	-0.401268	1.80887e-07	-4.97395e-10	-0.372931
50402549	chr22:50402549:C:A	7.56644e-20	-1.51612	-0.969336	1.61533e-07	0.474778	-0.960871
50402606	chr22:50402606:C:T	4.96391e-20	-1.5642	-1.34279	2.38071e-08	-1.12858	-1.27224
50402900	chr22:50402900:G:A	2.7699e-19	-4.97395e-10	-1.18778	7.85985e-08	-4.97395e-10	-1.20645
50402948	chr22:50402948:C:T	3.94388e-19	-4.97395e-10	-0.834424	1.08066e-07	-4.97395e-10	-0.88806
50403010	chr22:50403010:C:T	5.34601e-20	-1.54861	-1.28421	2.61845e-08	-1.10912	-1.19651
50403046	chr22:50403046:C:G	4.34802e-19	-4.97395e-10	-0.73687	1.21984e-07	-4.97395e-10	-0.766912
50403469	chr22:50403469:C:T	5.91149e-20	-1.53676	-1.19552	2.94374e-08	-1.0894	-1.09914
50403645	chr22:50403645:T:A	5.23685e-20	-1.52913	-1.32433	2.54355e-08	-1.08816	-1.2465
50403932	chr22:50403932:G:A	2.67662e-19	-4.97395e-10	-1.22203	7.6039e-08	-4.97395e-10	-1.23956
50404236	chr22:50404236:A:G	1.41887e-18	-4.97395e-10	0.445856	4.30226e-07	-4.97395e-10	0.493506
50404688	chr22:50404688:C:CT	6.31713e-20	-1.51725	-1.14866	3.18742e-08	-1.06434	-1.04467
50404691	chr22:50404691:C:G	6.2503e-20	-1.4967	-1.17985	3.14709e-08	-1.04073	-1.08101
50407199	chr22:50407199:T:C	5.74539e-20	-1.31187	-1.44891	1.5923e-07	0.952073	-1.45253
50407308	chr22:50407308:C:T	3.79933e-19	-0.871766	-4.33526e-10	6.33844e-08	-1.42159	-4.33526e-10
50407882	chr22:50407882:G:A	2.26403e-19	-4.97395e-10	-1.38944	6.5812e-08	-4.97395e-10	-1.384
50407922	chr22:50407922:G:A	5.12973e-19	-4.97395e-10	-0.571538	1.54209e-07	-4.97395e-10	-0.532492
50408287	chr22:50408287:TTCAG:T	2.98661e-19	-4.97395e-10	-1.11245	8.8092e-08	-4.97395e-10	-1.09242
50408850	chr22:50408850:C:T	6.15852e-20	-1.72288	-0.968461	1.06368e-07	0.0557888	-0.959686
50408885	chr22:50408885:C:T	3.2815e-19	-4.97395e-10	-1.01829	9.17857e-08	-4.97395e-10	-1.05135
50409308	chr22:50409308:A:T	2.85111e-19	-4.97395e-10	-1.15888	8.08277e-08	-4.97395e-10	-1.17848
50410214	chr22:50410214:G:T	2.62256e-20	-2.10881	-1.43621	4.72206e-08	-0.352958	-1.36302
50410315	chr22:50410315:C:T	9.12841e-20	-2.29778	-4.33526e-10	3.08842e-08	-2.14056	-4.33526e-10
50410728	chr22:50410728:A:G	2.96847e-19	-4.97395e-10	-1.11854	8.40378e-08	-4.97395e-10	-1.13954
50411143	chr22:50411143:T:C	7.92066e-20	-1.87467	-0.565035	3.18761e-08	-1.5909	-0.518046
50411514	chr22:50411514:A:G	2.89215e-19	-4.97395e-10	-1.14459	8.19645e-08	-4.97395e-10	-1.16452
50411614	chr22:50411614:C:T	2.85064e-19	-4.97395e-10	-1.15905	8.56272e-08	-4.97395e-10	-1.1208
50411868	chr22:50411868:ACT:A	2.8504e-19	-4.97395e-10	-1.15913	8.08079e-08	-4.97395e-10	-1.17873
50412112	chr22:50412112:G:A	4.11429e-20	-2.2129	-0.881812	1.463e-08	-2.25118	-0.636546
50412310	chr22:50412310:A:G	7.68886e-20	-2.00248	-0.46692	3.05338e-08	-1.72737	-0.4246
50413031	chr22:50413031:G:T	2.83952e-19	-4.97395e-10	-1.16295	8.05061e-08	-4.97395e-10	-1.18247
50413046	chr22:50413046:C:T	4.20677e-20	-2.20703	-0.865453	1.4883e-08	-2.25378	-0.616809
50413252	chr22:50413252:C:T	2.91869e-19	-4.97395e-10	-1.13546	8.78246e-08	-4.97395e-10	-1.09546
50413302	chr22:50413302:T:G	2.84905e-19	-4.97395e-10	-1.1596	8.07711e-08	-4.97395e-10	-1.17919
50413519	chr22:50413519:C:T	4.41432e-20	-2.16731	-0.857016	1.46948e-08	-2.27637	-0.606941
50413915	chr22:50413915:T:C	2.78634e-19	-4.97395e-10	-1.18186	7.90536e-08	-4.97395e-10	-1.20068
50413928	chr22:50413928:T:C	6.24286e-20	-1.86644	-0.8113	2.5156e-08	-1.57555	-0.770152
50413992	chr22:50413992:G:A	9.50221e-19	-4.97395e-10	0.0449343	2.81867e-07	-4.97395e-10	0.0706312
50414666	chr22:50414666:G:A	2.13556e-19	-4.97395e-10	-1.44786	6.19066e-08	-4.97395e-10	-1.44518
50414845	chr22:50414845:T:C	4.27138e-20	-2.19045	-0.866787	1.46799e-08	-2.26574	-0.618589
50415071	chr22:50415071:C:T	2.99595e-19	-4.97395e-10	-1.10933	9.02774e-08	-4.97395e-10	-1.06792
50415197	chr22:50415197:T:G	7.64182e-20	-1.48838	-0.987162	3.96012e-08	-1.00941	-0.882532
50415292	chr22:50415292:C:T	2.81657e-19	-4.97395e-10	-1.17107	7.98664e-08	-4.97395e-10	-1.19045
50415469	chr22:50415469:C:T	3.15705e-19	-4.97395e-10	-1.05695	8.84303e-08	-4.97395e-10	-1.08859
50415610	chr22:50415610:C:T	2.57043e-19	-4.97395e-10	-1.26252	7.56492e-08	-4.97395e-10	-1.2447
50415888	chr22:50415888:T:C	9.23519e-20	-1.87059	-0.415562	3.74153e-08	-1.57153	-0.377191
50416638	chr22:50416638:T:C	2.62612e-19	-4.97395e-10	-1.24108	7.70908e-08	-4.97395e-10	-1.22582
50416733	chr22:50416733:C:T	2.8523e-18	-4.97395e-10	1.14412	8.84712e-07	-4.97395e-10	1.21446
50416982	chr22:50416982:T:C	6.2831e-20	-1.61782	-1.05349	2.64394e-08	-1.34459	-0.95136
50416984	chr22:50416984:A:G	6.41593e-20	-1.59334	-1.05705	2.71245e-08	-1.31499	-0.955381
50417113	chr22:50417113:C:T	2.93693e-19	-4.97395e-10	-1.12923	8.31879e-08	-4.97395e-10	-1.1497
50417612	chr22:50417612:C:G	2.12385e-19	-4.97395e-10	-1.45336	6.15768e-08	-4.97395e-10	-1.45052
50417793	chr22:50417793:G:T	7.81236e-20	-1.59916	-0.854307	3.35529e-08	-1.31541	-0.742277
50417901	chr22:50417901:C:A	2.84561e-19	-4.97395e-10	-1.16081	8.54777e-08	-4.97395e-10	-1.12255
50417925	chr22:50417925:G:A	7.22582e-20	-1.43731	-1.09421	2.90469e-08	-1.20496	-0.99693
50418167	chr22:50418167:C:T	3.07401e-19	-4.97395e-10	-1.08361	8.6177e-08	-4.97395e-10	-1.1144
50418508	chr22:50418508:A:T	8.01715e-20	-1.53273	-0.894864	3.49272e-08	-1.23099	-0.786549
50418710	chr22:50418710:AG:A	2.42449e-19	-4.97395e-10	-1.32097	7.20701e-08	-4.97395e-10	-1.29316
50418711	chr22:50418711:G:A	5.06688e-20	-2.18218	-0.704272	2.23809e-08	-1.80278	-0.659816
50419039	chr22:50419039:G:A	5.08203e-19	-4.97395e-10	-0.580878	1.42106e-07	-4.97395e-10	-0.614232
50419403	chr22:50419403:G:T	3.50062e-19	-4.97395e-10	-0.953649	1.05843e-07	-4.97395e-10	-0.908847
50419691	chr22:50419691:C:T	7.37857e-20	-1.54902	-0.961571	3.08554e-08	-1.28134	-0.860149
50419858	chr22:50419858:G:A	4.10272e-20	-2.19638	-0.90115	1.41592e-08	-2.26096	-0.65948
50419934	chr22:50419934:C:T	1.21919e-19	-1.86549	-0.14291	2.69232e-08	-2.20095	-0.0768694
50420245	chr22:50420245:C:T	4.83578e-19	-4.97395e-10	-0.630548	1.44831e-07	-4.97395e-10	-0.595233
50420384	chr22:50420384:G:C	1.00433e-19	-1.82212	-0.380151	4.81634e-08	-1.3513	-0.344903
50420495	chr22:50420495:G:A	2.84561e-19	-4.97395e-10	-1.16081	8.54777e-08	-4.97395e-10	-1.12255
50420620	chr22:50420620:T:C	8.50061e-20	-1.79364	-0.575401	3.53394e-08	-1.47541	-0.5304
50420692	chr22:50420692:G:A	7.95838e-20	-1.79709	-0.637863	3.30456e-08	-1.47915	-0.593766
50420735	chr22:50420735:C:G	7.38193e-20	-1.51552	-0.994619	1.57708e-07	0.502073	-1.01213
50420813	chr22:50420813:C:A	2.12468e-19	-4.97395e-10	-1.45297	6.14655e-08	-4.97395e-10	-1.45233
50420930	chr22:50420930:G:A	2.31254e-19	-1.43429	0.0660438	2.39785e-07	-0.126662	0.0356018
50420956	chr22:50420956:G:A	1.48998e-19	-1.80783	-4.33526e-10	3.34709e-08	-2.06013	-4.33526e-10
50421269	chr22:50421269:T:C	1.07639e-19	-1.80678	-0.326191	4.46629e-08	-1.4862	-0.285463
50421558	chr22:50421558:C:T	2.79123e-19	-4.97395e-10	-1.18011	7.91848e-08	-4.97395e-10	-1.19902
50421685	chr22:50421685:T:C	2.8393e-19	-1.28186	0.118832	2.93811e-08	-2.25332	0.0628705
50421880	chr22:50421880:A:C	2.8406e-19	-4.97395e-10	-1.16257	8.05422e-08	-4.97395e-10	-1.18202
50421969	chr22:50421969:A:C	1.22996e-19	-1.78848	-0.211129	5.13197e-08	-1.46486	-0.167867
50422066	chr22:50422066:A:G	9.74556e-20	-1.75748	-0.474888	4.10742e-08	-1.42863	-0.426793
50422136	chr22:50422136:G:A	8.90908e-20	-1.76954	-0.552567	3.73135e-08	-1.4452	-0.506246
50422144	chr22:50422144:T:C	7.70723e-20	-1.43194	-1.03508	1.7873e-07	0.667277	-1.05221
50422154	chr22:50422154:T:C	7.56662e-20	-1.48086	-1.00457	1.66711e-07	0.567602	-1.02214
50422503	chr22:50422503:C:T	3.7772e-20	-2.21527	-0.96492	1.3287e-08	-2.24752	-0.736498
50422895	chr22:50422895:T:C	1.09696e-19	-1.83486	-0.279187	4.51832e-08	-1.52597	-0.234112
50423215	chr22:50423215:G:A	2.3792e-20	-2.29009	-1.35232	7.97259e-09	-2.13609	-1.3587
50423877	chr22:50423877:G:A	1.22418e-19	-1.96298	-0.0413369	2.86778e-08	-2.24185	0.0271674
50424576	chr22:50424576:C:T	2.12508e-19	-4.97395e-10	-1.45278	6.16727e-08	-4.97395e-10	-1.44896
50424705	chr22:50424705:T:C	8.8601e-20	-1.75192	-0.575696	3.69161e-08	-1.42959	-0.532565
50424765	chr22:50424765:G:A	2.27409e-19	-4.97395e-10	-1.38501	6.53742e-08	-4.97395e-10	-1.39068
50424794	chr22:50424794:T:C	1.1506e-19	-1.75076	-0.315544	5.66986e-08	-1.253	-0.280057
50424871	chr22:50424871:A:G	9.47477e-20	-2.26054	-4.33526e-10	2.66773e-08	-2.28699	-4.33526e-10
50425131	chr22:50425131:C:T	2.20885e-19	-4.97395e-10	-1.41412	6.47802e-08	-4.97395e-10	-1.3998
50425545	chr22:50425545:T:A	2.12465e-19	-4.97395e-10	-1.45298	6.14716e-08	-4.97395e-10	-1.45223
50426226	chr22:50426226:T:G	2.89637e-19	-4.97395e-10	-1.14313	8.20757e-08	-4.97395e-10	-1.16316
50426267	chr22:50426267:T:C	1.13122e-19	-1.79357	-0.289729	4.68678e-08	-1.47561	-0.247863
50426445	chr22:50426445:A:G	1.06406e-19	-1.8036	-0.340897	4.39183e-08	-1.48852	-0.299947
50426556	chr22:50426556:C:T	2.87465e-19	-4.97395e-10	-1.15066	8.14801e-08	-4.97395e-10	-1.17045
50426666	chr22:50426666:G:C	2.3287e-20	-2.27192	-1.39194	7.19086e-08	0.0895686	-1.38498
50426909	chr22:50426909:C:T	1.12039e-19	-1.59763	-0.495287	4.93319e-08	-1.22317	-0.449066
50426987	chr22:50426987:G:C	2.13324e-19	-4.97395e-10	-1.44895	6.20442e-08	-4.97395e-10	-1.44296
50426990	chr22:50426990:C:T	3.62174e-19	-4.97395e-10	-0.919636	1.05096e-07	-4.97395e-10	-0.915932
50427005	chr22:50427005:A:G	9.1299e-20	-1.68084	-0.61678	3.64211e-08	-1.40297	-0.572683
50427105	chr22:50427105:T:C	2.85293e-19	-4.97395e-10	-1.15824	8.0858e-08	-4.97395e-10	-1.17811
50427357	chr22:50427357:A:G	2.12446e-19	-4.97395e-10	-1.45307	6.14022e-08	-4.97395e-10	-1.45336
50427434	chr22:50427434:T:A	9.74103e-20	-1.86232	-0.370511	3.95478e-08	-1.5629	-0.330389
50427494	chr22:50427494:T:A	2.87387e-19	-4.97395e-10	-1.15093	8.14587e-08	-4.97395e-10	-1.17071
50427519	chr22:50427519:A:G	2.27141e-20	-2.27499	-1.41378	7.92889e-09	-2.08247	-1.41782
50427877	chr22:50427877:C:T	7.97755e-20	-1.56081	-0.871732	3.44455e-08	-1.29139	-0.740036
50427935	chr22:50427935:C:T	3.15452e-19	-4.97395e-10	-1.05775	8.96269e-08	-4.97395e-10	-1.07515
50428130	chr22:50428130:T:C	1.08163e-19	-1.87047	-0.257648	4.50081e-08	-1.67721	-0.0867556
50428707	chr22:50428707:A:G	4.1285e-20	-1.73612	-1.35514	8.29972e-08	0.228882	-1.38088
50428710	chr22:50428710:T:C	4.05098e-20	-1.75594	-1.35428	7.98245e-08	0.189187	-1.38016
50428839	chr22:50428839:G:A	7.47699e-20	-1.61158	-0.885765	3.1845e-08	-1.33351	-0.77641
50429282	chr22:50429282:C:T	2.16376e-20	-2.29836	-1.43896	2.15836e-08	-1.07102	-1.42785
50429430	chr22:50429430:C:T	2.14893e-19	-4.97395e-10	-1.44162	6.1929e-08	-4.97395e-10	-1.44482
50429584	chr22:50429584:A:G	2.30393e-20	-2.27176	-1.4028	6.54806e-08	0.00789276	-1.39694
50430009	chr22:50430009:C:T	2.85111e-19	-4.97395e-10	-1.15888	8.08277e-08	-4.97395e-10	-1.17848
50430098	chr22:50430098:A:G	1.31287e-19	-1.93438	-4.33526e-10	2.87051e-08	-2.21373	-4.33526e-10
50430240	chr22:50430240:A:T	3.78138e-19	-0.499523	-0.376978	4.05042e-07	0.668377	-0.235191
50430360	chr22:50430360:G:A	6.86338e-20	-1.65272	-0.930258	1.26893e-07	0.221486	-0.948948
50430496	chr22:50430496:A:C	7.75333e-20	-1.80242	-0.658632	3.02481e-08	-1.54627	-0.615096
50431263	chr22:50431263:G:C	1.2434e-19	-1.98874	-4.33526e-10	2.80222e-08	-2.23781	-4.33526e-10
50431486	chr22:50431486:G:A	7.91327e-20	-1.52544	-0.91519	3.41796e-08	-1.2312	-0.807977
50431793	chr22:50431793:A:G	2.91138e-19	-4.97395e-10	-1.13796	7.94249e-08	-4.97395e-10	-1.19599
50432117	chr22:50432117:G:A	1.3423e-18	-1.18466	1.57504	8.81693e-07	-0.287007	1.49805
50432147	chr22:50432147:C:T	3.21897e-19	-4.97395e-10	-1.03753	9.08544e-08	-4.97395e-10	-1.06155
50432191	chr22:50432191:G:T	7.06011e-20	-1.47192	-1.08279	2.82896e-08	-1.24429	-0.984016
50432820	chr22:50432820:T:C	6.24944e-20	-1.58588	-1.0908	1.23437e-07	0.328408	-1.08348
50433063	chr22:50433063:C:G	1.09227e-19	-1.71956	-0.398766	5.10023e-08	-1.28448	-0.354452
50433173	chr22:50433173:C:T	3.05743e-19	-4.97395e-10	-1.08902	8.98257e-08	-4.97395e-10	-1.07293
50435068	chr22:50435068:C:T	1.41365e-19	-1.2908	-0.569615	1.6691e-08	-2.20541	-0.550523
50435117	chr22:50435117:C:T	2.66091e-20	-2.16763	-1.36288	7.19543e-09	-2.29875	-1.29861
50435128	chr22:50435128:A:G	2.63386e-20	-2.16407	-1.37666	7.06484e-09	-2.29888	-1.3168
50435132	chr22:50435132:C:T	2.62363e-20	-2.16271	-1.38191	7.015e-09	-2.29891	-1.32384
50435189	chr22:50435189:A:G	5.80493e-20	-1.68648	-1.06398	1.03891e-07	0.12886	-1.05632
50435215	chr22:50435215:G:A	4.29812e-20	-2.23476	-0.816232	1.61425e-08	-2.23115	-0.558201
50435265	chr22:50435265:T:C	1.22819e-19	-1.74836	-0.252687	5.6728e-08	-1.31666	-0.215874
50435332	chr22:50435332:A:G	9.52147e-20	-1.90974	-0.345887	4.39776e-08	-1.4775	-0.309629
50435562	chr22:50435562:G:A	2.15015e-19	-4.97395e-10	-1.44105	6.19586e-08	-4.97395e-10	-1.44434
50435923	chr22:50435923:C:T	2.7192e-20	-2.23353	-1.27531	6.80305e-08	-0.0836583	-1.26719
50436185	chr22:50436185:C:T	2.86708e-20	-2.16526	-1.29062	8.18318e-08	0.11683	-1.28297
50436422	chr22:50436422:G:A	2.74084e-19	-4.97395e-10	-1.19833	8.20788e-08	-4.97395e-10	-1.16312
50436464	chr22:50436464:C:T	3.86333e-20	-2.14251	-1.01513	1.39445e-08	-1.94215	-0.993571
50436470	chr22:50436470:T:C	2.13384e-19	-4.97395e-10	-1.44867	6.15438e-08	-4.97395e-10	-1.45106
50437395	chr22:50437395:G:C	2.12358e-19	-4.97395e-10	-1.45349	6.14225e-08	-4.97395e-10	-1.45303
50438097	chr22:50438097:C:G	3.26846e-19	-1.59176	0.569488	4.36849e-08	-2.29585	0.50205
50438233	chr22:50438233:T:G	3.76883e-20	-1.81598	-1.36643	7.57737e-09	-2.19151	-1.35413
50438326	chr22:50438326:C:T	7.13089e-20	-1.42645	-1.11829	1.60397e-07	0.613856	-1.10701
50438332	chr22:50438332:C:A	9.31087e-20	-2.27799	-4.33526e-10	2.68513e-08	-2.28049	-4.33526e-10
50438346	chr22:50438346:C:T	2.7759e-19	-4.97395e-10	-1.18561	8.30751e-08	-4.97395e-10	-1.15106
50438496	chr22:50438496:C:T	5.11002e-19	-4.97395e-10	-0.575388	1.38585e-07	-4.97395e-10	-0.639319
50438715	chr22:50438715:C:T	1.11045e-19	-2.10183	-4.33526e-10	3.69606e-08	-1.96095	-4.33526e-10
50438774	chr22:50438774:C:T	2.12957e-19	-4.97395e-10	-1.45067	6.14765e-08	-4.97395e-10	-1.45215
50438787	chr22:50438787:G:C	2.3266e-19	-4.97395e-10	-1.36218	6.65841e-08	-4.97395e-10	-1.37234
50438815	chr22:50438815:T:C	5.23804e-20	-2.02784	-0.825385	1.22327e-08	-2.25918	-0.807511
50438959	chr22:50438959:C:T	4.66305e-19	-4.97395e-10	-0.666919	1.41288e-07	-4.97395e-10	-0.620005
50439039	chr22:50439039:T:TCCAGCC	4.09687e-20	-1.76074	-1.33822	7.90436e-09	-2.17996	-1.32343
50439289	chr22:50439289:G:A	4.17665e-20	-1.86817	-1.21149	1.5725e-08	-1.72558	-1.08998
50439350	chr22:50439350:A:G	2.27386e-20	-2.26685	-1.42085	8.27122e-09	-2.19229	-1.26573
50439360	chr22:50439360:G:A	2.54714e-19	-4.97395e-10	-1.27162	7.24836e-08	-4.97395e-10	-1.28744
50439767	chr22:50439767:G:A	3.74473e-20	-2.06593	-1.1229	1.08623e-08	-2.06791	-1.11759
50440216	chr22:50440216:G:A	5.75971e-20	-1.50928	-1.24901	3.54088e-08	-0.787232	-1.21661
50440462	chr22:50440462:GGTGA:G	3.91225e-20	-2.02828	-1.11678	1.05691e-08	-2.10147	-1.1114
50440471	chr22:50440471:C:G	1.35265e-18	1.73307	-1.33501	6.66882e-07	2.26852	-1.33671
50440498	chr22:50440498:G:A	3.34454e-20	-2.0786	-1.22325	1.00599e-08	-2.05121	-1.21104
50441222	chr22:50441222:A:G	2.51246e-20	-2.22964	-1.35827	5.04812e-08	-0.288158	-1.36104
50441319	chr22:50441319:A:AGTC	6.76964e-20	-1.4233	-1.17343	4.44362e-08	-0.641191	-1.13556
50441401	chr22:50441401:G:C	3.18345e-19	-4.97395e-10	-1.04863	9.36805e-08	-4.97395e-10	-1.03091
50441679	chr22:50441679:C:T	3.02942e-20	-2.26878	-1.13202	1.1318e-08	-2.02452	-1.11989
50441707	chr22:50441707:C:G	4.37237e-20	-2.21835	-0.815516	1.77748e-08	-1.89918	-0.793846
50441773	chr22:50441773:C:T	3.65211e-19	-4.97395e-10	-0.911286	1.07942e-07	-4.97395e-10	-0.889207
50441962	chr22:50441962:C:T	2.24306e-18	1.98243	-1.07859	8.60644e-07	2.21595	-1.02907
50442339	chr22:50442339:G:A	2.2557e-19	-4.97395e-10	-1.39313	6.46432e-08	-4.97395e-10	-1.40192
50442352	chr22:50442352:C:T	1.15032e-19	-1.1965	-0.870047	4.79339e-08	-0.986997	-0.713985
50442636	chr22:50442636:G:A	2.92944e-20	-2.25293	-1.18143	8.26947e-09	-2.28176	-1.17647
50443014	chr22:50443014:A:T	4.3072e-20	-2.29683	-0.752053	2.72446e-08	-1.79999	-0.465959
50443045	chr22:50443045:G:A	4.53525e-19	-4.97395e-10	-0.694709	1.2356e-07	-4.97395e-10	-0.754075
50443367	chr22:50443367:C:G	2.41594e-20	-2.19068	-1.4364	7.12101e-09	-2.17062	-1.43713
50443697	chr22:50443697:G:A	2.58412e-19	-1.21824	-0.0389706	1.65745e-07	-0.38426	-0.0760947
50443909	chr22:50443909:G:A	9.1279e-20	-2.29784	-4.33526e-10	2.709e-08	-2.27164	-4.33526e-10
50444161	chr22:50444161:G:A	3.86702e-20	-2.05451	-1.10218	1.06273e-08	-2.10109	-1.10629
50444938	chr22:50444938:G:A	2.14625e-19	-4.97395e-10	-1.44287	6.21325e-08	-4.97395e-10	-1.44154
50445314	chr22:50445314:A:ACAT	2.13358e-19	-4.97395e-10	-1.44879	6.20349e-08	-4.97395e-10	-1.44311
50445789	chr22:50445789:G:A	4.67255e-19	-4.97395e-10	-0.664884	1.32508e-07	-4.97395e-10	-0.684163
50445916	chr22:50445916:CCCACCTGAGAGGA:C	4.94548e-19	0.0840148	-0.69213	1.40244e-08	-2.06315	-0.866858
50446125	chr22:50446125:C:T	2.20723e-19	-4.97395e-10	-1.41485	6.36043e-08	-4.97395e-10	-1.41812
50447066	chr22:50447066:A:G	9.94746e-19	0.0907269	-4.33526e-10	1.56985e-07	-0.514655	-4.33526e-10
50447346	chr22:50447346:A:G	2.85434e-20	-2.03407	-1.42626	9.96019e-09	-1.84072	-1.43149
50447366	chr22:50447366:T:C	1.33236e-18	-4.97395e-10	0.382946	3.67642e-07	-4.97395e-10	0.336305
50447464	chr22:50447464:CCA:C	1.97589e-19	-2.29759	0.772016	8.23901e-08	-1.81603	0.656696
50447791	chr22:50447791:T:C	7.08336e-18	3.10517	-1.05143	3.22219e-08	-1.05341	-1.04475
50447804	chr22:50447804:A:C	2.67552e-19	-4.97395e-10	-1.22245	7.77893e-08	-4.97395e-10	-1.2168
50448128	chr22:50448128:A:G	3.79113e-19	-1.31073	0.436806	5.04796e-07	0.159182	0.494169
50448856	chr22:50448856:C:T	2.12356e-19	-4.97395e-10	-1.4535	6.13877e-08	-4.97395e-10	-1.45359
50448903	chr22:50448903:G:A	2.22974e-19	-4.97395e-10	-1.40471	6.50325e-08	-4.97395e-10	-1.39592
50448945	chr22:50448945:C:T	2.80925e-19	-4.97395e-10	-1.17367	7.86648e-08	-4.97395e-10	-1.20561
50450171	chr22:50450171:G:T	2.3192e-19	-4.97395e-10	-1.36537	6.50226e-08	-4.97395e-10	-1.39607
50450194	chr22:50450194:T:A	1.38804e-19	-1.87869	-4.33526e-10	4.46592e-08	-1.77174	-4.33526e-10
50450494	chr22:50450494:C:T	2.42574e-19	-4.97395e-10	-1.32045	6.73221e-08	-4.97395e-10	-1.36132
50451278	chr22:50451278:C:T	2.24972e-19	-4.97395e-10	-1.39578	6.34119e-08	-4.97395e-10	-1.42115
50451915	chr22:50451915:G:C	2.28044e-19	-4.97395e-10	-1.38222	6.66909e-08	-4.97395e-10	-1.37074
50452162	chr22:50452162:A:C	2.21085e-19	-4.97395e-10	-1.41321	6.318e-08	-4.97395e-10	-1.42482
50452226	chr22:50452226:G:C	3.43822e-19	-4.97395e-10	-0.971635	1.03944e-07	-4.97395e-10	-0.926953
50452326	chr22:50452326:G:A	3.90036e-20	-2.18844	-0.959668	1.91061e-08	-1.67555	-0.945248
50453346	chr22:50453346:T:A	8.7781e-20	-0.885507	-1.45141	1.03076e-08	-1.78642	-1.45151
50453383	chr22:50453383:G:A	8.36879e-19	1.33739	-1.41947	3.84408e-07	1.7849	-1.404
50453615	chr22:50453615:G:A	4.01647e-20	-2.19941	-0.91936	1.94016e-08	-1.69911	-0.906338
50453620	chr22:50453620:C:T	9.33399e-20	-1.38156	-0.89395	1.10952e-08	-2.27705	-0.887243
50453705	chr22:50453705:T:C	9.40554e-20	-2.26788	-4.33526e-10	3.20833e-08	-2.10247	-4.33526e-10
50453773	chr22:50453773:C:T	2.12779e-19	-4.97395e-10	-1.45151	6.16978e-08	-4.97395e-10	-1.44856
50453911	chr22:50453911:C:T	2.48617e-19	-4.97395e-10	-1.29585	7.03396e-08	-4.97395e-10	-1.31747
50453961	chr22:50453961:T:TA	2.3658e-19	-4.97395e-10	-1.34547	6.71899e-08	-4.97395e-10	-1.36328
50454176	chr22:50454176:C:A	2.12741e-19	-4.97395e-10	-1.45168	6.1683e-08	-4.97395e-10	-1.4488
50454265	chr22:50454265:G:A	2.22843e-19	-4.97395e-10	-1.40529	6.50607e-08	-4.97395e-10	-1.39548
50455002	chr22:50455002:G:A	1.02794e-18	-4.97395e-10	0.123551	3.14791e-07	-4.97395e-10	0.181104
50455464	chr22:50455464:C:T	2.37273e-19	-4.97395e-10	-1.34255	6.79514e-08	-4.97395e-10	-1.35201
50455597	chr22:50455597:G:A	2.50125e-19	-4.97395e-10	-1.2898	7.08237e-08	-4.97395e-10	-1.31061
50456172	chr22:50456172:G:A	2.31653e-19	-4.97395e-10	-1.36652	6.5975e-08	-4.97395e-10	-1.38153
50456420	chr22:50456420:G:A	2.20421e-20	-2.26885	-1.44996	8.94232e-09	-1.93388	-1.44613
50456428	chr22:50456428:CAT:C	2.32682e-19	-4.97395e-10	-1.36209	6.83843e-08	-4.97395e-10	-1.34566
50456558	chr22:50456558:G:A	6.31501e-20	-1.56292	-1.10333	9.33589e-09	-2.19737	-1.13957
50456591	chr22:50456591:C:T	2.63974e-20	-2.14522	-1.39328	7.84011e-09	-2.10771	-1.40385
50456948	chr22:50456948:A:G	2.90485e-19	-4.97395e-10	-1.14021	8.16188e-08	-4.97395e-10	-1.16874
50456970	chr22:50456970:T:C	2.4007e-19	-4.97395e-10	-1.33083	6.82083e-08	-4.97395e-10	-1.34824
50457115	chr22:50457115:A:G	2.36841e-19	-4.97395e-10	-1.34437	6.94997e-08	-4.97395e-10	-1.32948
50457692	chr22:50457692:C:T	1.34086e-19	-2.14502	0.231747	3.51771e-08	-2.16453	0.154121
50457975	chr22:50457975:C:T	1.12464e-19	-2.08912	-4.33526e-10	2.77e-08	-2.24937	-4.33526e-10
50458472	chr22:50458472:G:A	1.55099e-19	-2.09521	0.327512	4.01119e-08	-2.13391	0.254774
50458556	chr22:50458556:T:C	3.19647e-19	-4.97395e-10	-1.04454	9.20935e-08	-4.97395e-10	-1.048
50458723	chr22:50458723:G:A	1.53104e-18	-4.97395e-10	0.521939	4.68574e-07	-4.97395e-10	0.578889
50458885	chr22:50458885:A:G	2.3711e-19	-4.97395e-10	-1.34324	6.70287e-08	-4.97395e-10	-1.36568
50459263	chr22:50459263:C:T	2.55189e-19	-4.97395e-10	-1.26976	7.47988e-08	-4.97395e-10	-1.256
50459439	chr22:50459439:G:A	2.75637e-20	-2.17612	-1.31915	7.42579e-09	-2.25826	-1.30759
50459444	chr22:50459444:G:C	2.26727e-19	-4.97395e-10	-1.38802	6.64799e-08	-4.97395e-10	-1.3739
50459597	chr22:50459597:G:A	2.49762e-19	-4.97395e-10	-1.29125	7.27701e-08	-4.97395e-10	-1.2835
50459706	chr22:50459706:A:G	2.95193e-19	-4.97395e-10	-1.12413	8.70291e-08	-4.97395e-10	-1.10456
50459823	chr22:50459823:G:A	1.07895e-18	-4.97395e-10	0.171981	3.28546e-07	-4.97395e-10	0.223872
50459827	chr22:50459827:C:G	2.69483e-19	-4.97395e-10	-1.21526	7.92238e-08	-4.97395e-10	-1.19853
50460235	chr22:50460235:C:T	7.00497e-19	-4.97395e-10	-0.25997	2.12059e-07	-4.97395e-10	-0.213941
50460674	chr22:50460674:G:A	3.66783e-19	-4.97395e-10	-0.906991	1.11192e-07	-4.97395e-10	-0.859543
50460881	chr22:50460881:G:A	2.74579e-20	-2.07194	-1.42716	6.50216e-09	-2.26813	-1.43054
50460996	chr22:50460996:T:C	6.09977e-20	-1.28302	-1.4179	8.81357e-09	-1.9736	-1.42091
50461632	chr22:50461632:C:T	2.1801e-19	-4.97395e-10	-1.42722	6.34004e-08	-4.97395e-10	-1.42133
50461650	chr22:50461650:C:G	7.58106e-19	-4.97395e-10	-0.180937	2.3005e-07	-4.97395e-10	-0.132507
50461757	chr22:50461757:G:A	2.12971e-19	-4.97395e-10	-1.4506	6.1667e-08	-4.97395e-10	-1.44905
50462163	chr22:50462163:G:A	7.31353e-19	-4.97395e-10	-0.216864	2.04853e-07	-4.97395e-10	-0.248512
50462179	chr22:50462179:G:C	1.48792e-19	-1.80921	-4.33526e-10	7.13127e-08	-1.30373	-4.33526e-10
50462426	chr22:50462426:G:A	2.37702e-19	-4.97395e-10	-1.34074	6.7135e-08	-4.97395e-10	-1.3641
50462555	chr22:50462555:G:A	2.34515e-19	-4.97395e-10	-1.35424	6.71708e-08	-4.97395e-10	-1.36357
50462580	chr22:50462580:C:T	3.00777e-20	-1.98059	-1.42739	6.35421e-09	-2.29095	-1.43074
50462706	chr22:50462706:C:T	2.66317e-19	-4.97395e-10	-1.22707	7.57609e-08	-4.97395e-10	-1.24322
50462754	chr22:50462754:C:G	4.89063e-19	-4.97395e-10	-0.61927	1.50269e-07	-4.97395e-10	-0.558378
50463105	chr22:50463105:A:G	7.27186e-17	4.20383	0.178762	1.55691e-07	-1.07053	0.547596
50463646	chr22:50463646:A:G	3.34567e-19	0.451625	-1.45055	1.42491e-07	0.841862	-1.45339
50463802	chr22:50463802:A:G	5.82964e-20	-1.31698	-1.42924	8.56591e-09	-1.9911	-1.43191
50463825	chr22:50463825:C:T	6.59439e-19	0.306325	-0.626696	3.29561e-07	0.887611	-0.660653
50463961	chr22:50463961:A:G	6.97637e-18	0.562586	1.47594	3.31337e-07	-1.60915	1.84148
50464322	chr22:50464322:C:T	7.80546e-20	-1.58742	-0.866931	1.15644e-08	-2.27822	-0.844654
50464498	chr22:50464498:C:T	6.57848e-18	-4.97395e-10	1.9798	2.04553e-06	-4.97395e-10	2.05261
50464600	chr22:50464600:T:A	1.66679e-18	-4.97395e-10	0.606893	5.1396e-07	-4.97395e-10	0.671341
50465705	chr22:50465705:T:C	9.40811e-20	-2.2676	-4.33526e-10	2.6645e-08	-2.2882	-4.33526e-10
50465881	chr22:50465881:C:T	3.50278e-19	-4.97395e-10	-0.953033	9.7938e-08	-4.97395e-10	-0.98647
50466657	chr22:50466657:G:A	2.91577e-19	-4.97395e-10	-1.13646	8.39933e-08	-4.97395e-10	-1.14007
50466818	chr22:50466818:G:A	3.34195e-19	-4.97395e-10	-1.00003	9.65235e-08	-4.97395e-10	-1.00102
50467135	chr22:50467135:G:A	3.01097e-20	-2.2933	-1.11361	1.07143e-08	-2.04747	-1.15175
50467475	chr22:50467475:G:A	3.15165e-19	-4.97395e-10	-1.05866	8.36114e-08	-4.97395e-10	-1.14462
50467679	chr22:50467679:G:A	2.98194e-19	-4.97395e-10	-1.11402	7.95748e-08	-4.97395e-10	-1.19411
50467971	chr22:50467971:G:A	2.56327e-19	-4.97395e-10	-1.26531	7.45275e-08	-4.97395e-10	-1.25964
50468035	chr22:50468035:G:A	1.03163e-19	-2.17545	-4.33526e-10	3.94378e-08	-1.89608	-4.33526e-10
50468152	chr22:50468152:A:G	3.18209e-20	-1.96106	-1.39058	7.1738e-09	-2.19138	-1.40898
50468466	chr22:50468466:G:A	2.12502e-19	-4.97395e-10	-1.45281	6.13865e-08	-4.97395e-10	-1.45361
50468488	chr22:50468488:C:A	1.1944e-19	-1.2278	-0.801143	1.64588e-08	-1.9241	-0.845847
50468751	chr22:50468751:G:A	9.25408e-19	-4.97395e-10	0.0184747	2.56215e-07	-4.97395e-10	-0.0247877
50468941	chr22:50468941:G:A	1.76666e-19	-2.13011	0.49261	7.03895e-08	-1.85259	0.53583
50469277	chr22:50469277:C:T	7.40446e-14	11.3084	-4.33526e-10	4.49762e-08	-1.76467	-4.33526e-10
50469426	chr22:50469426:C:T	1.56899e-17	3.51384	-0.664832	4.89433e-08	-1.33678	-0.343362
50469462	chr22:50469462:G:A	3.45399e-19	-4.97395e-10	-0.967061	9.67401e-08	-4.97395e-10	-0.998776
50469552	chr22:50469552:G:T	3.99537e-19	0.576892	-1.39835	1.73862e-07	0.964077	-1.37662
50470109	chr22:50470109:C:A	2.22575e-19	-1.4065	-4.33526e-10	4.17705e-08	-1.83861	-4.33526e-10
50470164	chr22:50470164:T:C	4.97313e-20	-1.85772	-1.0474	4.24729e-08	-0.779617	-1.04232
50470437	chr22:50470437:C:G	3.12365e-19	-1.06759	-4.33526e-10	1.58846e-07	-0.50287	-4.33526e-10
50470438	chr22:50470438:T:C	2.97893e-19	-4.97395e-10	-1.11502	7.95751e-08	-4.97395e-10	-1.1941
50470752	chr22:50470752:C:T	4.37914e-19	-0.178213	-0.551524	1.7034e-08	-2.27474	-0.460858
50470853	chr22:50470853:G:T	6.91074e-19	-4.97395e-10	-0.273514	2.09681e-07	-4.97395e-10	-0.225218
50471000	chr22:50471000:C:T	2.57081e-19	-1.26237	-4.33526e-10	5.25895e-08	-1.60829	-4.33526e-10
50471028	chr22:50471028:T:C	1.21093e-19	-1.33221	-0.682992	1.52728e-08	-2.18771	-0.657021
50471326	chr22:50471326:GA:G	2.12827e-19	-4.97395e-10	-1.45128	6.16371e-08	-4.97395e-10	-1.44954
50471333	chr22:50471333:G:A	3.53901e-19	-4.97395e-10	-0.942744	9.78646e-08	-4.97395e-10	-0.987219
50471349	chr22:50471349:G:A	1.26427e-19	-1.97209	-4.33526e-10	2.85932e-08	-2.21763	-4.33526e-10
50471529	chr22:50471529:G:A	2.73286e-19	-4.97395e-10	-1.20124	7.62919e-08	-4.97395e-10	-1.23624
50471614	chr22:50471614:G:A	1.05598e-19	-2.15212	-4.33526e-10	2.66434e-08	-2.28826	-4.33526e-10
50471652	chr22:50471652:G:A	1.13038e-19	-2.08404	-4.33526e-10	2.7291e-08	-2.26425	-4.33526e-10
50471980	chr22:50471980:G:A	4.56154e-20	-2.24599	-0.745526	1.81275e-08	-1.87212	-0.801254
50472114	chr22:50472114:G:A	2.37451e-19	-4.97395e-10	-1.3418	6.78718e-08	-4.97395e-10	-1.35318
50472541	chr22:50472541:G:A	3.12232e-20	-1.96665	-1.40395	6.46808e-09	-2.29343	-1.4105
50472691	chr22:50472691:G:A	2.18726e-19	-4.97395e-10	-1.42394	6.36279e-08	-4.97395e-10	-1.41775
50472816	chr22:50472816:C:T	2.30185e-19	-4.97395e-10	-1.37288	6.56977e-08	-4.97395e-10	-1.38574
50472838	chr22:50472838:T:C	2.33436e-19	-4.97395e-10	-1.35885	6.67814e-08	-4.97395e-10	-1.36938
50473291	chr22:50473291:G:A	1.06826e-18	-4.97395e-10	0.162024	3.25728e-07	-4.97395e-10	0.215258
50473294	chr22:50473294:C:T	9.25719e-20	-2.28377	-4.33526e-10	3.14415e-08	-2.12268	-4.33526e-10
50473447	chr22:50473447:A:G	8.80975e-17	4.97236	-0.397918	1.22971e-07	-0.73082	-0.0280361
50473505	chr22:50473505:G:A	2.16397e-19	-4.97395e-10	-1.43464	6.24085e-08	-4.97395e-10	-1.4371
50473892	chr22:50473892:C:T	2.02379e-19	-0.869867	-0.631753	2.33259e-08	-1.74029	-0.680949
50474093	chr22:50474093:CCA:C	2.12498e-19	-4.97395e-10	-1.45283	6.15603e-08	-4.97395e-10	-1.45079
50474211	chr22:50474211:C:G	3.44884e-19	-4.97395e-10	-0.968551	9.06164e-08	-4.97395e-10	-1.06417
50474701	chr22:50474701:C:G	6.49723e-19	-4.97395e-10	-0.335214	1.97366e-07	-4.97395e-10	-0.285744
50474753	chr22:50474753:C:T	2.21478e-20	-2.26046	-1.45357	8.68466e-09	-1.95929	-1.44996
50474779	chr22:50474779:C:T	1.52347e-19	-0.74024	-1.04536	1.7394e-08	-1.58081	-1.13388
50474909	chr22:50474909:G:A	1.69472e-19	-0.631023	-1.04805	1.86951e-08	-1.50574	-1.1368
50475096	chr22:50475096:G:A	4.22504e-19	-4.97395e-10	-0.765562	1.28861e-07	-4.97395e-10	-0.71207
50475210	chr22:50475210:C:T	4.0978e-19	-4.97395e-10	-0.796139	1.24829e-07	-4.97395e-10	-0.743861
50475225	chr22:50475225:C:A	3.16279e-20	-1.95593	-1.40179	6.47204e-09	-2.29487	-1.40844
50475385	chr22:50475385:G:T	6.92715e-19	-4.97395e-10	-0.271141	2.10722e-07	-4.97395e-10	-0.220265
50475810	chr22:50475810:G:A	7.40342e-20	-1.74719	-0.76004	1.50263e-08	-2.08075	-0.780252
50476809	chr22:50476809:A:AT	3.91171e-19	-4.97395e-10	-0.842615	1.0194e-07	-4.97395e-10	-0.946417
50476856	chr22:50476856:C:T	2.34904e-20	-2.28205	-1.37312	9.98356e-09	-1.88478	-1.38509
50477319	chr22:50477319:C:T	3.375e-19	-4.97395e-10	-0.990196	9.30666e-08	-4.97395e-10	-1.03749
50478290	chr22:50478290:A:G	4.69318e-19	-0.489217	-0.171263	4.67674e-08	-1.40003	-0.325587
50478856	chr22:50478856:G:A	2.20615e-19	-4.97395e-10	-1.41534	6.31721e-08	-4.97395e-10	-1.42494
50479036	chr22:50479036:C:T	6.80692e-20	-1.9005	-0.69074	1.29898e-08	-2.29869	-0.707948
50479557	chr22:50479557:A:G	3.02182e-19	0.264392	-1.36512	1.30017e-07	0.63529	-1.33843
50479655	chr22:50479655:G:A	3.26178e-18	1.27827	-4.33526e-10	3.20357e-07	0.198632	-4.33526e-10
50480039	chr22:50480039:C:T	2.85063e-19	-4.97395e-10	-1.15905	7.71238e-08	-4.97395e-10	-1.22539
50480183	chr22:50480183:G:A	2.73072e-19	-1.20203	-4.33526e-10	4.92461e-08	-1.67397	-4.33526e-10
50480730	chr22:50480730:C:T	5.68253e-19	-4.97395e-10	-0.469194	1.71779e-07	-4.97395e-10	-0.424598
50480753	chr22:50480753:G:A	4.4669e-20	-2.24182	-0.770656	1.66948e-08	-1.97941	-0.77629
50480853	chr22:50480853:G:A	3.4638e-19	-4.97395e-10	-0.964225	1.02155e-07	-4.97395e-10	-0.944316
50482954	chr22:50482954:C:T	2.76574e-19	-4.97395e-10	-1.18928	7.98047e-08	-4.97395e-10	-1.19122
50483168	chr22:50483168:C:T	8.39393e-19	-4.97395e-10	-0.0790809	2.6092e-07	-4.97395e-10	-0.00659164
50483215	chr22:50483215:G:A	1.06188e-19	-1.46397	-0.682575	6.48311e-08	-0.706046	-0.692972
50483313	chr22:50483313:G:A	5.00573e-19	-4.97395e-10	-0.596006	1.42284e-07	-4.97395e-10	-0.612981
50483956	chr22:50483956:G:T	2.64032e-19	-4.97395e-10	-1.23569	7.71598e-08	-4.97395e-10	-1.22493
50484092	chr22:50484092:C:A	2.64899e-19	-4.97395e-10	-1.23241	7.37391e-08	-4.97395e-10	-1.27027
50484115	chr22:50484115:T:C	1.15525e-19	-1.03777	-1.02451	1.22192e-08	-1.93399	-1.13381
50484155	chr22:50484155:G:A	5.75178e-19	-4.97395e-10	-0.45708	1.758e-07	-4.97395e-10	-0.401454
50484253	chr22:50484253:G:A	2.20111e-19	-4.97395e-10	-1.41763	6.32435e-08	-4.97395e-10	-1.42381
50484329	chr22:50484329:C:T	2.53405e-19	-4.97395e-10	-1.27677	7.45473e-08	-4.97395e-10	-1.25937
50484561	chr22:50484561:G:A	1.8728e-15	7.63119	-4.33526e-10	3.03933e-08	-2.15658	-4.33526e-10
50484786	chr22:50484786:C:T	3.16716e-19	-4.97395e-10	-1.05375	8.9952e-08	-4.97395e-10	-1.07153
50484847	chr22:50484847:C:T	9.86412e-20	-2.22027	-4.33526e-10	2.64104e-08	-2.29705	-4.33526e-10
50484961	chr22:50484961:G:C	3.8885e-20	-2.05596	-1.09519	9.91455e-09	-2.25051	-1.02629
50484979	chr22:50484979:G:A	3.82679e-19	0.206138	-1.0707	9.70494e-09	-2.29887	-0.999299
50484991	chr22:50484991:G:A	2.66739e-19	-4.97395e-10	-1.22549	7.51441e-08	-4.97395e-10	-1.2514
50485553	chr22:50485553:A:G	2.23629e-19	-4.97395e-10	-1.40177	6.54298e-08	-4.97395e-10	-1.38983
50485943	chr22:50485943:G:A	1.23323e-19	-1.99696	-4.33526e-10	3.8019e-08	-1.93272	-4.33526e-10
50485991	chr22:50485991:C:T	9.43371e-20	-1.05494	-1.20995	8.77868e-09	-2.05756	-1.34092
50486114	chr22:50486114:G:A	6.79397e-19	-4.97395e-10	-0.290555	1.88877e-07	-4.97395e-10	-0.32971
50486148	chr22:50486148:G:A	8.82218e-19	-4.97395e-10	-0.0293207	2.46941e-07	-4.97395e-10	-0.0616566
50486740	chr22:50486740:G:A	4.15708e-19	-4.97395e-10	-0.781777	1.17773e-07	-4.97395e-10	-0.802046
50486963	chr22:50486963:G:A	1.36812e-19	-1.89315	-4.33526e-10	8.42614e-08	-1.13688	-4.33526e-10
50487485	chr22:50487485:GC:G	4.61013e-20	-2.27218	-0.708743	1.40654e-08	-2.27674	-0.650349
50487653	chr22:50487653:G:A	2.13818e-19	-4.97395e-10	-1.44664	6.15029e-08	-4.97395e-10	-1.45172
50488339	chr22:50488339:C:T	3.62499e-20	-2.28383	-0.937489	1.0967e-08	-2.28788	-0.888025
50488983	chr22:50488983:C:T	2.48591e-19	-4.97395e-10	-1.29595	7.095e-08	-4.97395e-10	-1.30883
50489350	chr22:50489350:G:A	2.53013e-19	-4.97395e-10	-1.27832	7.22681e-08	-4.97395e-10	-1.29042
50489576	chr22:50489576:G:A	3.88111e-20	-1.69986	-1.4532	9.27153e-09	-1.89489	-1.44897
50489583	chr22:50489583:G:A	2.72111e-19	-1.20555	-4.33526e-10	5.522e-08	-1.55948	-4.33526e-10
50489902	chr22:50489902:G:A	9.69074e-19	-4.97395e-10	0.064581	3.16823e-07	-4.97395e-10	0.187538
50490447	chr22:50490447:G:A	7.65469e-20	-1.68047	-0.793383	9.03165e-07	1.85368	-0.618584
50490565	chr22:50490565:T:C	4.69248e-20	-2.1459	-0.817315	1.17018e-08	-2.24453	-0.866531
50490733	chr22:50490733:G:A	3.42753e-19	-4.97395e-10	-0.974751	9.68406e-08	-4.97395e-10	-0.997738
50490778	chr22:50490778:C:T	2.27825e-19	-4.97395e-10	-1.38318	6.63137e-08	-4.97395e-10	-1.37641
50490813	chr22:50490813:G:A	2.41082e-18	-4.97395e-10	0.975962	6.79823e-07	-4.97395e-10	0.951028
50490902	chr22:50490902:T:C	3.17825e-19	-4.97395e-10	-1.05026	8.9103e-08	-4.97395e-10	-1.08101
50491152	chr22:50491152:T:C	2.90863e-20	-2.20959	-1.2319	8.15025e-09	-2.22404	-1.24872
50491454	chr22:50491454:CA:C	2.46675e-19	-4.97395e-10	-1.30369	7.24389e-08	-4.97395e-10	-1.28806
50491571	chr22:50491571:C:T	2.98864e-19	-4.97395e-10	-1.11177	8.46608e-08	-4.97395e-10	-1.13215
50492106	chr22:50492106:G:A	7.78585e-19	-4.97395e-10	-0.154283	2.35688e-07	-4.97395e-10	-0.108294
50492288	chr22:50492288:G:A	2.21113e-19	-4.97395e-10	-1.41309	6.28586e-08	-4.97395e-10	-1.42992
50492373	chr22:50492373:A:G	1.31642e-19	-2.25678	0.325106	3.98017e-08	-2.17665	0.289756
50492440	chr22:50492440:C:T	2.84209e-19	-4.97395e-10	-1.16205	8.08456e-08	-4.97395e-10	-1.17826
50492853	chr22:50492853:C:T	1.91666e-19	-2.09558	0.53957	4.06063e-08	-2.27248	0.405599
50492954	chr22:50492954:G:A	6.03427e-20	-2.29787	-0.413848	1.74463e-08	-2.26141	-0.450264
50493057	chr22:50493057:T:C	4.62479e-20	-2.00519	-0.972551	9.48517e-09	-2.29132	-1.02975
50493180	chr22:50493180:G:A	4.25521e-20	-1.75148	-1.30955	1.27778e-08	-1.67351	-1.34958
50493463	chr22:50493463:A:C	3.13579e-19	-4.97395e-10	-1.06371	8.82747e-08	-4.97395e-10	-1.09035
50493587	chr22:50493587:G:A	2.77173e-20	-2.06152	-1.42819	6.52811e-09	-2.26058	-1.43411
50493720	chr22:50493720:C:A	1.11971e-18	-4.97395e-10	0.209068	2.96738e-07	-4.97395e-10	0.122045
50493894	chr22:50493894:G:A	2.99376e-19	-4.97395e-10	-1.11006	8.49311e-08	-4.97395e-10	-1.12896
50494005	chr22:50494005:T:C	1.4175e-19	-2.18921	0.331517	3.65494e-08	-2.18366	0.211521
50494134	chr22:50494134:C:T	6.92353e-20	-2.23382	-0.340434	2.32512e-08	-2.05704	-0.36741
50494215	chr22:50494215:A:C	2.50623e-18	1.01477	-4.33526e-10	3.33233e-08	-2.06455	-4.33526e-10
50494367	chr22:50494367:C:T	7.76321e-20	-2.22465	-0.235131	2.22935e-08	-2.13817	-0.328342
50494459	chr22:50494459:T:C	3.63506e-19	-4.97395e-10	-0.915964	1.00682e-07	-4.97395e-10	-0.958841
50495233	chr22:50495233:G:A	2.9138e-19	-4.97395e-10	-1.13713	8.73373e-08	-4.97395e-10	-1.10103
50495842	chr22:50495842:G:A	2.52969e-19	-4.97395e-10	-1.27849	7.27125e-08	-4.97395e-10	-1.28429
50495872	chr22:50495872:GT:G	2.54879e-20	-2.12133	-1.45223	6.55062e-09	-2.24533	-1.44592
50496136	chr22:50496136:C:T	2.36484e-20	-2.20527	-1.44319	7.96741e-09	-2.04658	-1.44887
50496243	chr22:50496243:T:C	2.38998e-19	-4.97395e-10	-1.3353	7.07808e-08	-4.97395e-10	-1.31122
50496300	chr22:50496300:G:A	2.63907e-19	-4.97395e-10	-1.23616	7.55169e-08	-4.97395e-10	-1.24645
50496346	chr22:50496346:G:A	2.52153e-19	-4.97395e-10	-1.28172	7.2312e-08	-4.97395e-10	-1.28981
50496653	chr22:50496653:T:C	3.51641e-20	-2.25984	-0.991899	9.63829e-09	-2.28323	-1.02184
50496714	chr22:50496714:G:A	9.70405e-20	-2.23663	-4.33526e-10	2.76093e-08	-2.25265	-4.33526e-10
50496726	chr22:50496726:C:G	1.75034e-19	-2.27642	0.629638	6.20215e-08	-2.22725	0.783931
50496956	chr22:50496956:T:C	1.08686e-19	-2.20325	0.0799462	3.70915e-08	-2.12711	0.169698
50497107	chr22:50497107:G:A	4.55987e-20	-2.28365	-0.708227	1.23519e-08	-2.29249	-0.764498
50497146	chr22:50497146:C:T	2.31807e-19	-4.97395e-10	-1.36585	6.65046e-08	-4.97395e-10	-1.37353
50497575	chr22:50497575:C:T	3.25069e-19	-4.97395e-10	-1.02772	9.19798e-08	-4.97395e-10	-1.04924
50497598	chr22:50497598:T:C	2.33382e-19	-4.97395e-10	-1.35908	6.69416e-08	-4.97395e-10	-1.36698
50497606	chr22:50497606:A:C	9.6918e-20	-2.17391	-0.0639899	3.44724e-08	-2.07699	0.0463438
50497799	chr22:50497799:G:A	5.807e-19	-4.97395e-10	-0.447526	1.75305e-07	-4.97395e-10	-0.404274
50497890	chr22:50497890:G:T	3.02025e-19	-4.97395e-10	-1.10125	8.93996e-08	-4.97395e-10	-1.07769
50497937	chr22:50497937:C:T	2.35592e-19	-4.97395e-10	-1.34966	6.75325e-08	-4.97395e-10	-1.3582
50498309	chr22:50498309:G:A	2.19998e-19	-4.97395e-10	-1.41814	6.44413e-08	-4.97395e-10	-1.40505
50498601	chr22:50498601:C:G	3.09615e-19	-4.97395e-10	-1.07643	8.4699e-08	-4.97395e-10	-1.1317
50498614	chr22:50498614:A:C	1.62193e-19	-2.13762	0.414649	3.99863e-08	-2.28299	0.400724
50499016	chr22:50499016:C:T	2.30686e-20	-2.26923	-1.40405	6.57049e-09	-2.27768	-1.41054
50499033	chr22:50499033:A:G	1.00386e-19	-2.20274	-4.33526e-10	2.72889e-08	-2.26432	-4.33526e-10
50499306	chr22:50499306:G:A	1.01273e-19	-2.19394	-4.33526e-10	3.40646e-08	-2.04255	-4.33526e-10
50499314	chr22:50499314:C:T	3.09975e-19	-1.07527	-4.33526e-10	2.75202e-08	-2.25588	-4.33526e-10
50499364	chr22:50499364:G:A	2.13891e-20	-2.29875	-1.45013	6.26648e-09	-2.29609	-1.4395
50499429	chr22:50499429:C:T	2.97955e-19	-4.97395e-10	-1.11482	8.43612e-08	-4.97395e-10	-1.1357
50499471	chr22:50499471:A:G	5.15419e-20	-2.29754	-0.571828	1.77931e-08	-2.25382	-0.438169
50499540	chr22:50499540:T:G	3.64445e-20	-2.10755	-1.10842	1.22281e-08	-1.99782	-1.06925
50499957	chr22:50499957:T:C	3.00604e-19	-4.97395e-10	-1.10597	8.50966e-08	-4.97395e-10	-1.12702
50500585	chr22:50500585:A:T	2.30392e-19	-4.97395e-10	-1.37198	6.56835e-08	-4.97395e-10	-1.38596
50500600	chr22:50500600:A:G	2.3236e-20	-2.28045	-1.38561	7.00901e-09	-2.26942	-1.35419
50500875	chr22:50500875:G:C	2.62353e-20	-2.15593	-1.38873	7.10929e-09	-2.22344	-1.38596
50500936	chr22:50500936:T:C	2.27401e-19	-4.97395e-10	-1.38504	6.49059e-08	-4.97395e-10	-1.39787
50501163	chr22:50501163:C:T	3.87011e-19	-4.97395e-10	-0.853306	1.1461e-07	-4.97395e-10	-0.829271
50501285	chr22:50501285:G:A	2.49684e-20	-2.14496	-1.44919	6.74479e-09	-2.21447	-1.44756
50501382	chr22:50501382:A:G	2.2669e-19	-4.97395e-10	-1.38818	6.40678e-08	-4.97395e-10	-1.41086
50501439	chr22:50501439:C:T	4.81168e-19	-4.97395e-10	-0.635545	1.43097e-07	-4.97395e-10	-0.607285
50501563	chr22:50501563:G:T	2.32079e-19	-4.97395e-10	-1.36468	6.84067e-08	-4.97395e-10	-1.34533
50501578	chr22:50501578:A:G	2.16774e-20	-2.29181	-1.44367	6.40706e-09	-2.28494	-1.42846
50502003	chr22:50502003:C:T	2.44838e-19	-4.97395e-10	-1.31116	7.25018e-08	-4.97395e-10	-1.28719
50502135	chr22:50502135:A:G	2.69064e-20	-2.29382	-1.22558	8.12928e-09	-2.26712	-1.20821
50502164	chr22:50502164:G:T	9.55444e-20	-2.25217	-4.33526e-10	2.6407e-08	-2.29718	-4.33526e-10
50502288	chr22:50502288:G:C	2.18671e-19	-4.97395e-10	-1.42419	6.35235e-08	-4.97395e-10	-1.41939
50502333	chr22:50502333:A:G	2.71503e-20	-2.29886	-1.21151	8.09406e-09	-2.28609	-1.19359
50502465	chr22:50502465:G:A	1.00814e-19	-2.19849	-4.33526e-10	3.25701e-08	-2.08741	-4.33526e-10
50502536	chr22:50502536:G:A	3.23185e-19	-4.97395e-10	-1.03353	9.57799e-08	-4.97395e-10	-1.00875
50502648	chr22:50502648:G:A	2.88131e-19	-4.97395e-10	-1.14834	8.16622e-08	-4.97395e-10	-1.16821
50502739	chr22:50502739:G:A	1.34514e-18	-4.97395e-10	0.392494	3.64154e-07	-4.97395e-10	0.326772
50502987	chr22:50502987:A:G	9.75853e-20	-2.23103	-4.33526e-10	3.10468e-08	-2.13531	-4.33526e-10
50503332	chr22:50503332:G:A	2.32744e-19	-4.97395e-10	-1.36182	6.86346e-08	-4.97395e-10	-1.34201
50503359	chr22:50503359:C:T	2.81387e-19	-4.97395e-10	-1.17203	7.98224e-08	-4.97395e-10	-1.191
50504575	chr22:50504575:C:A	2.46261e-20	-2.29846	-1.30949	7.36304e-09	-2.27991	-1.29442
50504581	chr22:50504581:G:A	2.88637e-20	-2.29596	-1.15321	8.7184e-09	-2.27284	-1.13253
50504781	chr22:50504781:GC:G	2.56207e-19	-4.97395e-10	-1.26577	7.60871e-08	-4.97395e-10	-1.23893
50504803	chr22:50504803:G:A	2.63398e-20	-2.29406	-1.24662	7.96973e-09	-2.26605	-1.22911
50504994	chr22:50504994:G:A	5.04671e-20	-2.18855	-0.701885	1.87596e-08	-2.01998	-0.61912
50505031	chr22:50505031:TC:T	2.63685e-19	-4.97395e-10	-1.23701	7.51109e-08	-4.97395e-10	-1.25184
50505343	chr22:50505343:G:C	5.79591e-19	-4.97395e-10	-0.449438	1.67081e-07	-4.97395e-10	-0.452323
50505364	chr22:50505364:T:C	2.17127e-19	-4.97395e-10	-1.43128	6.24773e-08	-4.97395e-10	-1.436
50505616	chr22:50505616:G:A	2.41784e-20	-2.24119	-1.38511	7.8746e-09	-2.1375	-1.36966
50505699	chr22:50505699:G:A	2.19562e-20	-2.29493	-1.42778	6.62252e-09	-2.25359	-1.42674
50505734	chr22:50505734:G:A	3.07327e-20	-2.28424	-1.1022	9.58427e-09	-2.18555	-1.12513
50505771	chr22:50505771:G:A	2.83458e-19	-4.97395e-10	-1.16469	8.0716e-08	-4.97395e-10	-1.17987
50505910	chr22:50505910:A:G	3.06228e-19	-4.97395e-10	-1.08743	8.99078e-08	-4.97395e-10	-1.07202
50505924	chr22:50505924:A:G	8.39054e-19	-4.97395e-10	-0.0794847	2.48333e-07	-4.97395e-10	-0.0560329
50505952	chr22:50505952:C:T	2.34229e-19	-1.26439	-0.0910675	7.61245e-08	-1.01028	-0.228154
50506032	chr22:50506032:C:T	3.19873e-19	-4.97395e-10	-1.04384	8.92055e-08	-4.97395e-10	-1.07986
50506100	chr22:50506100:T:C	2.20211e-19	-4.97395e-10	-1.41718	6.40512e-08	-4.97395e-10	-1.41112
50506827	chr22:50506827:A:G	2.43163e-20	-2.20677	-1.41385	6.46755e-09	-2.2965	-1.40751
50507228	chr22:50507228:G:A	2.58468e-19	-1.25699	-4.33526e-10	4.77755e-08	-1.70429	-4.33526e-10
50507252	chr22:50507252:G:A	2.28381e-19	-4.97395e-10	-1.38075	6.70124e-08	-4.97395e-10	-1.36593
50507370	chr22:50507370:C:G	2.93424e-20	-2.0258	-1.40693	8.37414e-09	-2.05627	-1.38939
50508527	chr22:50508527:G:A	2.20817e-20	-2.27474	-1.44228	6.98205e-09	-2.17976	-1.44771
50508536	chr22:50508536:T:C	6.59589e-20	-2.24941	-0.37332	2.3015e-08	-2.19569	-0.238965
50508691	chr22:50508691:TTGAG:T	2.1286e-19	-4.97395e-10	-1.45113	6.15892e-08	-4.97395e-10	-1.45032
50508767	chr22:50508767:T:C	1.51659e-19	-1.79013	-4.33526e-10	4.28664e-08	-1.81271	-4.33526e-10
50509002	chr22:50509002:C:T	9.19884e-20	-2.2901	-4.33526e-10	2.78764e-08	-2.24302	-4.33526e-10
50509143	chr22:50509143:A:G	2.28381e-19	-4.97395e-10	-1.38075	6.70124e-08	-4.97395e-10	-1.36593
50509171	chr22:50509171:G:A	2.37772e-19	-4.97395e-10	-1.34045	6.97758e-08	-4.97395e-10	-1.32552
50509182	chr22:50509182:A:G	2.13605e-20	-2.2988	-1.45142	6.85377e-09	-2.19369	-1.45232
50509314	chr22:50509314:G:C	2.32075e-19	-4.97395e-10	-1.3647	6.77261e-08	-4.97395e-10	-1.35533
50509488	chr22:50509488:T:C	2.13875e-20	-2.29843	-1.45053	6.8042e-09	-2.2004	-1.45287
50509881	chr22:50509881:A:G	2.98555e-20	-2.00468	-1.41071	1.13092e-08	-1.72244	-1.42275
50509927	chr22:50509927:T:C	4.60652e-19	-4.97395e-10	-0.679116	1.28865e-07	-4.97395e-10	-0.71204
50510070	chr22:50510070:C:T	2.13184e-19	-4.97395e-10	-1.4496	6.14899e-08	-4.97395e-10	-1.45193
50510075	chr22:50510075:C:T	4.80321e-19	-4.97395e-10	-0.637306	1.41259e-07	-4.97395e-10	-0.620211
50510384	chr22:50510384:C:T	9.2928e-20	-2.27994	-4.33526e-10	2.85297e-08	-2.21986	-4.33526e-10
50510841	chr22:50510841:A:G	2.34092e-20	-2.21167	-1.44696	6.31281e-09	-2.29754	-1.43069
50510868	chr22:50510868:A:G	2.12503e-19	-4.97395e-10	-1.4528	6.14662e-08	-4.97395e-10	-1.45232
50511746	chr22:50511746:C:T	4.4171e-20	-1.82292	-1.20077	1.39921e-08	-1.79129	-1.14103
50511806	chr22:50511806:T:C	2.13675e-20	-2.29808	-1.45181	6.79178e-09	-2.20316	-1.45194
50511807	chr22:50511807:G:A	2.31548e-19	-4.97395e-10	-1.36697	6.79928e-08	-4.97395e-10	-1.3514
50511841	chr22:50511841:G:A	1.82127e-18	-4.97395e-10	0.695532	4.90729e-07	-4.97395e-10	0.625087
50512014	chr22:50512014:T:C	2.15161e-20	-2.28939	-1.45357	6.57167e-09	-2.24251	-1.44553
50512078	chr22:50512078:G:A	4.91965e-20	-1.67164	-1.2443	1.33212e-08	-1.73663	-1.24481
50512135	chr22:50512135:A:C	1.39276e-19	-1.87531	-4.33526e-10	3.98911e-08	-1.88465	-4.33526e-10
50512229	chr22:50512229:T:A	2.37253e-20	-2.19945	-1.44577	6.31795e-09	-2.2987	-1.42871
50512278	chr22:50512278:A:G	2.29018e-19	-4.97395e-10	-1.37796	6.5408e-08	-4.97395e-10	-1.39016
50512298	chr22:50512298:G:A	2.15258e-20	-2.28889	-1.45362	6.55754e-09	-2.24333	-1.44686
50512371	chr22:50512371:C:T	3.20172e-19	-4.97395e-10	-1.0429	9.02239e-08	-4.97395e-10	-1.06851
50512386	chr22:50512386:C:T	8.06757e-19	-4.97395e-10	-0.118738	2.33104e-07	-4.97395e-10	-0.119317
50512918	chr22:50512918:A:G	2.22942e-20	-2.28778	-1.41965	6.87157e-09	-2.21344	-1.42998
50513181	chr22:50513181:C:A	2.15839e-19	-4.97395e-10	-1.43723	6.28506e-08	-4.97395e-10	-1.43004
50513313	chr22:50513313:G:C	2.13694e-20	-2.29687	-1.45293	6.73375e-09	-2.2133	-1.45037
50513339	chr22:50513339:CTG:C	2.27648e-19	-4.97395e-10	-1.38396	6.81536e-08	-4.97395e-10	-1.34904
50513391	chr22:50513391:C:T	3.44452e-19	-4.97395e-10	-0.969807	9.75025e-08	-4.97395e-10	-0.990926
50513815	chr22:50513815:A:G	2.36118e-20	-2.26	-1.39001	7.02415e-09	-2.27611	-1.34534
50513842	chr22:50513842:C:T	2.59269e-19	-4.97395e-10	-1.25389	7.60271e-08	-4.97395e-10	-1.23971
50513963	chr22:50513963:C:A	2.47444e-19	-4.97395e-10	-1.30058	7.40721e-08	-4.97395e-10	-1.26577
50514102	chr22:50514102:G:A	3.10141e-20	-2.25215	-1.12516	9.72322e-09	-2.16173	-1.13455
50514143	chr22:50514143:G:A	2.25589e-20	-2.29879	-1.39684	6.68474e-09	-2.26036	-1.41062
50514188	chr22:50514188:C:T	2.28523e-19	-4.97395e-10	-1.38012	6.53605e-08	-4.97395e-10	-1.39089
50514301	chr22:50514301:G:A	9.18784e-20	-2.29129	-4.33526e-10	3.09588e-08	-2.13815	-4.33526e-10
50514306	chr22:50514306:G:A	3.87383e-19	-0.852347	-4.33526e-10	2.01192e-07	-0.266543	-4.33526e-10
50514483	chr22:50514483:C:T	2.40145e-19	-4.97395e-10	-1.33052	6.84803e-08	-4.97395e-10	-1.34426
50514560	chr22:50514560:G:A	9.30108e-20	-2.27904	-4.33526e-10	2.67096e-08	-2.28578	-4.33526e-10
50514631	chr22:50514631:C:T	2.4255e-19	-4.97395e-10	-1.32055	7.15397e-08	-4.97395e-10	-1.30055
50515121	chr22:50515121:A:T	9.22671e-20	-2.28707	-4.33526e-10	2.80954e-08	-2.2352	-4.33526e-10
50515198	chr22:50515198:T:TG	1.24977e-19	-1.98363	-4.33526e-10	4.27833e-08	-1.81466	-4.33526e-10
50515588	chr22:50515588:A:G	2.33186e-19	-4.97395e-10	-1.35992	6.72269e-08	-4.97395e-10	-1.36273
50515592	chr22:50515592:T:C	2.15328e-19	-4.97395e-10	-1.4396	6.23782e-08	-4.97395e-10	-1.43759
50515597	chr22:50515597:C:T	4.6927e-19	-4.97395e-10	-0.660583	1.31961e-07	-4.97395e-10	-0.688299
50515617	chr22:50515617:C:T	2.61809e-19	-4.97395e-10	-1.24415	7.72731e-08	-4.97395e-10	-1.22346
50515803	chr22:50515803:A:G	2.14066e-19	-4.97395e-10	-1.44548	6.16533e-08	-4.97395e-10	-1.44928
50516151	chr22:50516151:T:G	7.96568e-19	-4.97395e-10	-0.131448	2.39311e-07	-4.97395e-10	-0.0930423
50516206	chr22:50516206:G:A	4.15839e-20	-1.63955	-1.4445	1.41086e-08	-1.47578	-1.44824
50516256	chr22:50516256:G:A	5.22284e-20	-2.02891	-0.827226	1.64657e-08	-2.05728	-0.712241
50516561	chr22:50516561:T:TC	2.69452e-19	-4.97395e-10	-1.21537	7.78923e-08	-4.97395e-10	-1.21548
50516638	chr22:50516638:C:T	2.45536e-18	-4.97395e-10	0.994267	6.57574e-07	-4.97395e-10	0.917754
50516752	chr22:50516752:T:G	2.42297e-19	-4.97395e-10	-1.3216	7.08769e-08	-4.97395e-10	-1.30986
50516970	chr22:50516970:C:T	3.68948e-20	-1.75661	-1.44708	1.39041e-08	-1.49902	-1.4396
50517043	chr22:50517043:A:G	2.25591e-19	-4.97395e-10	-1.39304	6.60275e-08	-4.97395e-10	-1.38073
50517210	chr22:50517210:C:T	1.25717e-18	0.324856	-4.33526e-10	1.7089e-07	-0.429782	-4.33526e-10
50517713	chr22:50517713:C:T	9.22898e-20	-2.28683	-4.33526e-10	3.97591e-08	-1.88796	-4.33526e-10
50518407	chr22:50518407:C:G	1.17851e-19	-2.04234	-4.33526e-10	2.71675e-08	-2.26878	-4.33526e-10
50518446	chr22:50518446:T:C	2.12983e-19	-4.97395e-10	-1.45055	6.14043e-08	-4.97395e-10	-1.45332
50518686	chr22:50518686:C:T	2.61759e-19	-4.97395e-10	-1.24433	7.4081e-08	-4.97395e-10	-1.26565
50518754	chr22:50518754:G:A	2.30004e-19	-4.97395e-10	-1.37366	6.61047e-08	-4.97395e-10	-1.37956
50519072	chr22:50519072:G:A	9.20812e-20	-2.28909	-4.33526e-10	2.63903e-08	-2.29781	-4.33526e-10
50519169	chr22:50519169:A:G	2.44264e-20	-2.29685	-1.31924	7.19136e-09	-2.29744	-1.30048
50519627	chr22:50519627:C:T	2.2099e-19	-4.97395e-10	-1.41364	6.49903e-08	-4.97395e-10	-1.39657
50519867	chr22:50519867:TTG:T	9.56326e-20	-2.25125	-4.33526e-10	3.2254e-08	-2.09716	-4.33526e-10
50519963	chr22:50519963:C:T	2.36146e-19	-2.1645	0.817192	1.6067e-07	-1.17466	0.683206
50520280	chr22:50520280:C:G	2.39224e-19	-4.97395e-10	-1.33436	6.84701e-08	-4.97395e-10	-1.34441
50520529	chr22:50520529:T:C	3.43162e-19	-4.97395e-10	-0.973558	9.46243e-08	-4.97395e-10	-1.02089
50520581	chr22:50520581:C:T	4.98705e-19	-4.97395e-10	-0.599746	1.4193e-07	-4.97395e-10	-0.615468
50520623	chr22:50520623:A:G	1.23543e-19	-2.14422	0.149042	4.1566e-08	-2.17473	0.33121
50520707	chr22:50520707:C:T	2.23276e-19	-4.97395e-10	-1.40335	6.51969e-08	-4.97395e-10	-1.39339
50520719	chr22:50520719:C:T	3.4117e-19	-4.97395e-10	-0.97938	9.47009e-08	-4.97395e-10	-1.02008
50521109	chr22:50521109:T:C	9.28359e-20	-2.28093	-4.33526e-10	2.91191e-08	-2.19941	-4.33526e-10
50521179	chr22:50521179:C:T	7.86666e-19	-1.98573	1.84178	7.06348e-07	-0.655042	1.64435
50521887	chr22:50521887:T:TG	9.23253e-20	-2.28644	-4.33526e-10	2.71529e-08	-2.26932	-4.33526e-10
50522253	chr22:50522253:C:T	2.59048e-20	-2.12206	-1.43528	7.71093e-09	-2.09605	-1.43211
50522362	chr22:50522362:G:A	2.13492e-19	-4.97395e-10	-1.44816	6.1876e-08	-4.97395e-10	-1.44567
50523357	chr22:50523357:C:T	1.1337e-19	-2.0811	-4.33526e-10	3.13195e-08	-2.12656	-4.33526e-10
50523425	chr22:50523425:T:C	2.43126e-20	-2.26843	-1.35234	7.50511e-09	-2.22399	-1.33123
50523636	chr22:50523636:G:A	2.21258e-19	-4.97395e-10	-1.41243	6.35259e-08	-4.97395e-10	-1.41936
50523830	chr22:50523830:G:A	1.02675e-19	-2.26167	0.0814813	2.48262e-08	-2.24947	-0.109437
50524519	chr22:50524519:G:T	1.18921e-19	-2.0333	-4.33526e-10	4.41187e-08	-1.78392	-4.33526e-10
50524852	chr22:50524852:CACTTCA:C	2.13417e-19	-4.97395e-10	-1.44851	6.15873e-08	-4.97395e-10	-1.45035
50524928	chr22:50524928:G:C	2.38104e-20	-2.28148	-1.36016	7.29078e-09	-2.24418	-1.34001
50525111	chr22:50525111:G:C	3.78354e-20	-2.08077	-1.09775	1.42771e-08	-1.78213	-1.13002
50525137	chr22:50525137:C:T	2.6525e-20	-2.21874	-1.31494	7.72919e-09	-2.21412	-1.31168
50525268	chr22:50525268:C:T	2.51559e-19	-4.97395e-10	-1.28408	7.01862e-08	-4.97395e-10	-1.31965
50525476	chr22:50525476:C:T	1.32661e-19	-2.14318	0.219218	4.47729e-08	-2.17343	0.404231
50525600	chr22:50525600:C:G	2.103e-19	-1.46323	-4.33526e-10	7.2657e-08	-1.28505	-4.33526e-10
50525624	chr22:50525624:G:C	2.98403e-19	-4.97395e-10	-1.11331	8.47564e-08	-4.97395e-10	-1.13102
50525973	chr22:50525973:G:A	2.22893e-19	-4.97395e-10	-1.40507	6.50708e-08	-4.97395e-10	-1.39533
50526017	chr22:50526017:A:T	2.17821e-20	-2.29357	-1.4371	6.85046e-09	-2.20111	-1.44538
50526189	chr22:50526189:C:T	2.89931e-19	-4.97395e-10	-1.14212	8.08023e-08	-4.97395e-10	-1.1788
50526987	chr22:50526987:C:T	2.90365e-19	-4.97395e-10	-1.14062	8.32929e-08	-4.97395e-10	-1.14844
50527755	chr22:50527755:A:G	2.1246e-19	-4.97395e-10	-1.45301	6.1625e-08	-4.97395e-10	-1.44974
50528116	chr22:50528116:A:G	4.20141e-20	-2.00984	-1.06391	1.3111e-08	-2.02447	-0.972883
50528256	chr22:50528256:C:T	1.23526e-19	-1.99531	-4.33526e-10	3.09288e-08	-2.13912	-4.33526e-10
50528344	chr22:50528344:C:A	2.72185e-19	-4.97395e-10	-1.20528	7.62729e-08	-4.97395e-10	-1.23649
50528485	chr22:50528485:T:C	4.06187e-20	-2.15567	-0.951859	1.30519e-08	-2.00587	-0.996007
50528826	chr22:50528826:G:C	3.53934e-19	-4.97395e-10	-0.94265	9.97817e-08	-4.97395e-10	-0.967819
50528840	chr22:50528840:A:G	1.06662e-19	-2.14209	-4.33526e-10	3.95363e-08	-1.89358	-4.33526e-10
50529483	chr22:50529483:C:T	4.89019e-19	-0.61936	-4.33526e-10	1.01054e-07	-0.955153	-4.33526e-10
50529506	chr22:50529506:G:A	3.24298e-19	-4.97395e-10	-1.0301	9.0575e-08	-4.97395e-10	-1.06463
50529836	chr22:50529836:T:G	2.12647e-19	-4.97395e-10	-1.45213	6.13869e-08	-4.97395e-10	-1.45361
50530129	chr22:50530129:C:T	3.06691e-19	-4.97395e-10	-1.08592	8.52356e-08	-4.97395e-10	-1.12538
50531021	chr22:50531021:C:T	2.91321e-19	-4.97395e-10	-1.13734	8.29085e-08	-4.97395e-10	-1.15307
50531336	chr22:50531336:G:A	2.12429e-19	-4.97395e-10	-1.45315	6.14762e-08	-4.97395e-10	-1.45215
50531790	chr22:50531790:T:C	2.12381e-19	-4.97395e-10	-1.45338	6.18009e-08	-4.97395e-10	-1.44689
50532200	chr22:50532200:G:A	1.88225e-18	-4.97395e-10	0.728463	5.47612e-07	-4.97395e-10	0.734763
50532285	chr22:50532285:G:T	1.21438e-19	-2.01236	-4.33526e-10	4.75078e-08	-1.70991	-4.33526e-10
50532567	chr22:50532567:C:T	3.30612e-19	-4.97395e-10	-1.01081	9.17348e-08	-4.97395e-10	-1.0519
50532781	chr22:50532781:A:AGGATG	5.35945e-19	-4.97395e-10	-0.527729	1.62114e-07	-4.97395e-10	-0.482502
50532837	chr22:50532837:T:C	2.36253e-20	-2.27052	-1.37892	7.40193e-09	-2.20164	-1.36742
50533080	chr22:50533080:T:G	4.28874e-20	-2.23273	-0.820454	1.20214e-08	-2.29676	-0.787348
50533277	chr22:50533277:A:T	3.52185e-20	-2.24116	-1.00903	9.8861e-09	-2.2977	-0.981971
50533323	chr22:50533323:A:C	3.97768e-20	-2.24265	-0.885828	1.12286e-08	-2.29824	-0.854094
50533366	chr22:50533366:G:A	4.31887e-20	-2.2322	-0.813983	1.2109e-08	-2.29659	-0.780269
50533396	chr22:50533396:G:A	2.12472e-19	-4.97395e-10	-1.45295	6.13922e-08	-4.97395e-10	-1.45352
50533425	chr22:50533425:G:A	5.65903e-19	-1.72054	1.2472	1.88393e-07	-1.42182	1.08954
50533554	chr22:50533554:TCAGAA:T	3.1462e-19	-4.97395e-10	-1.06039	8.75047e-08	-4.97395e-10	-1.09911
50533741	chr22:50533741:G:A	3.21959e-19	-4.97395e-10	-1.03734	9.67652e-08	-4.97395e-10	-0.998517
50534112	chr22:50534112:T:C	4.33064e-20	-1.91391	-1.12955	1.19298e-08	-1.99184	-1.09993
50534157	chr22:50534157:A:G	4.22844e-20	-2.07531	-0.992029	1.6706e-08	-1.68681	-1.06822
50534158	chr22:50534158:T:C	4.22606e-20	-2.07567	-0.992233	1.66851e-08	-1.68783	-1.06846
50534505	chr22:50534505:T:A	2.99585e-19	-4.97395e-10	-1.10936	8.97352e-08	-4.97395e-10	-1.07394
50534684	chr22:50534684:C:T	6.29917e-20	-2.08509	-0.583668	1.73652e-08	-2.25345	-0.462887
50534783	chr22:50534783:C:T	6.73666e-19	-4.97395e-10	-0.299025	2.06408e-07	-4.97395e-10	-0.24095
50534786	chr22:50534786:C:T	2.9996e-19	-4.97395e-10	-1.10811	8.3548e-08	-4.97395e-10	-1.14538
50534802	chr22:50534802:G:A	3.58993e-19	-0.928458	-4.33526e-10	7.56269e-08	-1.24499	-4.33526e-10
50534869	chr22:50534869:C:T	2.43775e-19	-4.97395e-10	-1.31551	6.96429e-08	-4.97395e-10	-1.32742
50534924	chr22:50534924:G:A	4.27366e-19	-4.97395e-10	-0.75412	1.24281e-07	-4.97395e-10	-0.748261
50535350	chr22:50535350:G:A	1.45406e-19	-1.61742	-0.214811	4.89584e-08	-1.34398	-0.335848
50535371	chr22:50535371:C:G	2.19916e-19	-4.97395e-10	-1.41851	6.27781e-08	-4.97395e-10	-1.4312
50535388	chr22:50535388:C:T	2.14384e-20	-2.29321	-1.45337	6.85921e-09	-2.19693	-1.44829
50535455	chr22:50535455:G:A	1.12563e-19	-2.08824	-4.33526e-10	4.08958e-08	-1.85978	-4.33526e-10
50535671	chr22:50535671:A:G	4.55982e-20	-2.05438	-0.937516	1.13144e-08	-2.21209	-0.93264
50535712	chr22:50535712:A:G	6.46483e-20	-1.88269	-0.760105	2.83256e-08	-1.36979	-0.857247
50535785	chr22:50535785:A:G	4.78505e-19	-4.97395e-10	-0.641093	1.3918e-07	-4.97395e-10	-0.635038
50536009	chr22:50536009:G:A	1.43028e-19	-2.09217	0.243457	9.78087e-08	-1.15381	0.166016
50536106	chr22:50536106:G:A	2.62111e-19	-1.88022	0.637225	8.79041e-08	-1.61674	0.522184
50536180	chr22:50536180:A:C	2.37101e-19	-1.87372	0.530447	6.63654e-08	-1.83466	0.459028
50536191	chr22:50536191:A:C	6.66582e-20	-1.87127	-0.740915	2.93234e-08	-1.35328	-0.839134
50536213	chr22:50536213:C:T	2.12991e-19	-4.97395e-10	-1.45051	6.14069e-08	-4.97395e-10	-1.45328
50536859	chr22:50536859:A:G	7.14135e-20	-1.82682	-0.716455	3.19738e-08	-1.28935	-0.816541
50536972	chr22:50536972:T:C	2.35525e-19	-4.97395e-10	-1.34994	6.91373e-08	-4.97395e-10	-1.33471
50537172	chr22:50537172:A:G	1.04893e-19	-1.66715	-0.491664	2.96884e-08	-1.62855	-0.551497
50537216	chr22:50537216:G:A	6.8694e-20	-1.62014	-0.961954	1.87248e-08	-1.6851	-0.955856
50537257	chr22:50537257:A:T	9.6407e-20	-1.58688	-0.656305	2.75535e-08	-1.54315	-0.711527
50537324	chr22:50537324:G:A	2.72944e-19	-1.87868	0.676184	9.00268e-08	-1.60949	0.538794
50537545	chr22:50537545:C:T	2.996e-19	-4.97395e-10	-1.10931	8.5704e-08	-4.97395e-10	-1.11991
50537614	chr22:50537614:T:C	1.39636e-19	-1.87272	-4.33526e-10	4.28801e-08	-1.8124	-4.33526e-10
50537644	chr22:50537644:T:C	8.69442e-20	-2.11689	-0.229603	2.99907e-08	-2.14351	-0.0264056
50537723	chr22:50537723:T:C	2.36609e-20	-2.22756	-1.42038	8.49264e-09	-2.0109	-1.4207
50537847	chr22:50537847:G:C	2.21073e-19	-4.97395e-10	-1.41327	6.30312e-08	-4.97395e-10	-1.42717
50538032	chr22:50538032:T:C	2.30431e-19	-4.97395e-10	-1.37181	6.77779e-08	-4.97395e-10	-1.35457
50538324	chr22:50538324:C:A	2.99145e-19	-4.97395e-10	-1.11083	8.5425e-08	-4.97395e-10	-1.12317
50538325	chr22:50538325:T:C	2.54503e-20	-2.29842	-1.27661	8.20602e-09	-2.1944	-1.27153
50538365	chr22:50538365:T:C	2.14216e-19	-4.97395e-10	-1.44478	6.15973e-08	-4.97395e-10	-1.45019
50538676	chr22:50538676:G:A	9.26966e-20	-2.28243	-4.33526e-10	2.63602e-08	-2.29895	-4.33526e-10
50538738	chr22:50538738:A:T	2.60556e-20	-2.15234	-1.39919	7.40494e-09	-2.19258	-1.37608
50538916	chr22:50538916:A:G	5.35854e-20	-2.09612	-0.734359	1.49145e-08	-2.09572	-0.772751
50538983	chr22:50538983:G:A	2.3027e-19	-4.97395e-10	-1.37251	6.73696e-08	-4.97395e-10	-1.36061
50539082	chr22:50539082:C:T	2.14035e-19	-4.97395e-10	-1.44562	6.15126e-08	-4.97395e-10	-1.45156
50539309	chr22:50539309:T:C	2.21145e-20	-2.26438	-1.45115	6.27712e-09	-2.28205	-1.45184
50539595	chr22:50539595:C:A	2.23392e-20	-2.29299	-1.41242	6.84174e-09	-2.23993	-1.40783
50539833	chr22:50539833:G:A	5.56119e-20	-2.23734	-0.556022	1.83151e-08	-2.26706	-0.396017
50539873	chr22:50539873:T:G	2.12458e-19	-4.97395e-10	-1.45302	6.13937e-08	-4.97395e-10	-1.4535
50540137	chr22:50540137:C:G	2.12446e-19	-4.97395e-10	-1.45307	6.13959e-08	-4.97395e-10	-1.45346
50540263	chr22:50540263:G:A	2.16454e-19	-4.97395e-10	-1.43438	6.19771e-08	-4.97395e-10	-1.44404
50540450	chr22:50540450:A:ATATATG	2.3092e-20	-2.29598	-1.37629	7.09549e-09	-2.25453	-1.35681
50540495	chr22:50540495:G:A	3.50614e-19	-4.97395e-10	-0.952073	1.00337e-07	-4.97395e-10	-0.962267
50540502	chr22:50540502:C:T	2.59919e-20	-2.29858	-1.25539	9.67577e-09	-2.00141	-1.29977
50541053	chr22:50541053:C:G	2.22555e-19	-4.97395e-10	-1.40659	6.32042e-08	-4.97395e-10	-1.42443
50541096	chr22:50541096:C:A	2.14389e-19	-4.97395e-10	-1.44397	6.15883e-08	-4.97395e-10	-1.45033
50541327	chr22:50541327:T:G	1.51436e-19	-1.7916	-4.33526e-10	3.0005e-08	-2.16944	-4.33526e-10
50541642	chr22:50541642:G:A	2.19751e-20	-2.2851	-1.43674	6.52289e-09	-2.25651	-1.43898
50541744	chr22:50541744:TTTTG:T	2.21647e-20	-2.29417	-1.41909	6.70906e-09	-2.26198	-1.40537
50541797	chr22:50541797:G:A	2.6847e-19	-4.97395e-10	-1.21902	7.68162e-08	-4.97395e-10	-1.22939
50542106	chr22:50542106:A:G	2.16796e-19	-4.97395e-10	-1.4328	6.19815e-08	-4.97395e-10	-1.44397
50542211	chr22:50542211:T:C	2.12346e-19	-4.97395e-10	-1.45354	6.1495e-08	-4.97395e-10	-1.45185
50542556	chr22:50542556:G:T	2.65002e-20	-2.2199	-1.31471	9.54333e-09	-1.96349	-1.35147
50542562	chr22:50542562:A:G	1.17729e-19	-2.04337	-4.33526e-10	2.66734e-08	-2.28714	-4.33526e-10
50542614	chr22:50542614:C:T	2.18916e-20	-2.2861	-1.43956	7.44949e-09	-2.11082	-1.45184
50542624	chr22:50542624:A:T	2.1524e-20	-2.28925	-1.45335	7.38488e-09	-2.12166	-1.44971
50542785	chr22:50542785:C:T	5.23129e-20	-2.08975	-0.764772	2.06118e-08	-1.70457	-0.840368
50542897	chr22:50542897:C:T	2.17022e-20	-2.28668	-1.44767	6.26065e-09	-2.28588	-1.45064
50543130	chr22:50543130:C:T	2.99617e-19	-4.97395e-10	-1.10926	8.53942e-08	-4.97395e-10	-1.12353
50543137	chr22:50543137:A:C	3.28275e-19	-4.97395e-10	-1.01791	9.82277e-08	-4.97395e-10	-0.983516
50543140	chr22:50543140:C:G	3.61785e-19	-4.97395e-10	-0.92071	1.08651e-07	-4.97395e-10	-0.882659
50543249	chr22:50543249:T:C	1.55455e-19	-2.1022	0.336798	5.96877e-08	-1.97292	0.491244
50543367	chr22:50543367:G:A	2.30566e-19	-4.97395e-10	-1.37122	6.55759e-08	-4.97395e-10	-1.3876
50543400	chr22:50543400:C:T	3.68881e-20	-2.05169	-1.15218	1.27977e-08	-1.91645	-1.10509
50543510	chr22:50543510:T:C	2.9538e-19	-4.97395e-10	-1.1235	8.75524e-08	-4.97395e-10	-1.09857
50543513	chr22:50543513:C:T	2.77179e-20	-2.19421	-1.29547	7.67197e-09	-2.14897	-1.38426
50543585	chr22:50543585:C:T	1.04429e-19	-2.16325	-4.33526e-10	2.79552e-08	-2.2402	-4.33526e-10
50543665	chr22:50543665:A:T	9.49298e-20	-2.25862	-4.33526e-10	3.66639e-08	-1.96901	-4.33526e-10
50543729	chr22:50543729:T:C	2.22701e-20	-2.25748	-1.45104	8.08111e-09	-2.02766	-1.45362
50543843	chr22:50543843:G:A	3.39655e-20	-2.29891	-0.987503	9.42343e-09	-2.26652	-1.06108
50544110	chr22:50544110:C:G	2.16986e-20	-2.29757	-1.43694	6.37926e-09	-2.27406	-1.44369
50544240	chr22:50544240:C:T	9.58152e-20	-2.24934	-4.33526e-10	2.64988e-08	-2.2937	-4.33526e-10
50545112	chr22:50545112:C:T	2.16217e-19	-4.97395e-10	-1.43548	6.19964e-08	-4.97395e-10	-1.44373
50545122	chr22:50545122:T:C	2.82951e-18	-2.24638	3.38248	1.32596e-06	-1.81018	3.42927
50545507	chr22:50545507:A:G	2.91371e-20	-2.12269	-1.31705	1.19706e-08	-1.82332	-1.26503
50545574	chr22:50545574:A:G	2.59437e-20	-2.28149	-1.27435	1.18906e-08	-1.86344	-1.23161
50545626	chr22:50545626:T:C	2.91425e-20	-2.15876	-1.2808	1.16992e-08	-1.88864	-1.22265
50545660	chr22:50545660:G:A	1.60951e-19	-1.73066	-4.33526e-10	3.94017e-08	-1.89699	-4.33526e-10
50545936	chr22:50545936:G:A	2.99844e-19	-1.1085	-4.33526e-10	1.01122e-07	-0.954472	-4.33526e-10
50545987	chr22:50545987:CTGGTGGGGT:C	2.77264e-20	-2.25906	-1.23032	1.57198e-08	-1.52049	-1.2954
50546170	chr22:50546170:G:T	2.88638e-20	-2.03519	-1.41398	7.01348e-09	-2.22096	-1.40201
50546279	chr22:50546279:C:G	3.37997e-20	-1.90512	-1.38618	7.39696e-09	-2.15328	-1.41646
50546775	chr22:50546775:C:T	3.69076e-19	-4.97395e-10	-0.900758	1.0121e-07	-4.97395e-10	-0.953605
50546840	chr22:50546840:T:C	2.59097e-19	-4.97395e-10	-1.25456	8.10805e-08	-4.97395e-10	-1.17536
50547071	chr22:50547071:C:T	1.92716e-19	-1.55054	-4.33526e-10	3.35259e-08	-2.05849	-4.33526e-10
50547274	chr22:50547274:A:G	9.23886e-20	-2.25981	-0.0259417	3.0018e-08	-2.21032	0.0413146
50547303	chr22:50547303:C:T	3.10683e-20	-2.17754	-1.19803	8.1639e-09	-2.25914	-1.21194
50547466	chr22:50547466:C:T	2.61769e-19	-4.97395e-10	-1.2443	7.36311e-08	-4.97395e-10	-1.27174
50548218	chr22:50548218:G:A	4.60732e-19	-0.678944	-4.33526e-10	8.21793e-08	-1.1619	-4.33526e-10
50549414	chr22:50549414:C:T	1.05193e-19	-1.30589	-0.850071	2.24156e-08	-1.58928	-0.871766
50549561	chr22:50549561:G:A	2.76805e-19	-4.97395e-10	-1.18845	8.25621e-08	-4.97395e-10	-1.15725
50549633	chr22:50549633:G:T	3.35218e-19	-2.25504	1.25806	1.49928e-07	-1.54367	0.98302
50549676	chr22:50549676:G:A	9.1338e-20	-2.29719	-4.33526e-10	2.71568e-08	-2.26918	-4.33526e-10
50550266	chr22:50550266:T:C	2.26218e-19	-0.537555	-0.852707	1.28083e-07	0.192652	-0.910777
50550483	chr22:50550483:C:T	2.17312e-19	-4.97395e-10	-1.43042	6.2447e-08	-4.97395e-10	-1.43649
50550719	chr22:50550719:G:A	2.12777e-19	-4.97395e-10	-1.45151	6.14317e-08	-4.97395e-10	-1.45288
50550857	chr22:50550857:C:T	4.26206e-20	-1.94182	-1.1176	1.19183e-08	-1.91755	-1.17518
50550897	chr22:50550897:A:G	3.97572e-20	-2.25029	-0.878684	1.26604e-08	-2.1145	-0.917824
50551042	chr22:50551042:T:C	3.9533e-20	-1.95059	-1.18403	1.11303e-08	-1.92537	-1.23576
50551108	chr22:50551108:G:A	3.55376e-20	-1.79484	-1.44633	8.81144e-09	-1.9481	-1.44665
50551249	chr22:50551249:A:G	5.82621e-20	-1.6562	-1.0906	1.78532e-08	-1.53477	-1.15385
50551395	chr22:50551395:C:T	4.01157e-20	-1.92592	-1.19407	1.13367e-08	-1.89839	-1.24436
50551641	chr22:50551641:AC:A	4.20358e-20	-1.93849	-1.13475	1.17868e-08	-1.91296	-1.19086
50551657	chr22:50551657:A:G	4.30782e-20	-1.938	-1.11074	1.2053e-08	-1.91245	-1.16904
50551787	chr22:50551787:C:T	7.91058e-20	-1.05776	-1.38322	2.02011e-08	-1.18685	-1.37822
50551894	chr22:50551894:C:T	4.2076e-20	-1.95729	-1.115	1.17738e-08	-1.93202	-1.17291
50552079	chr22:50552079:A:G	2.8483e-19	-4.97395e-10	-1.15987	8.32462e-08	-4.97395e-10	-1.149
50552144	chr22:50552144:T:A	2.15477e-19	-4.97395e-10	-1.43891	6.28175e-08	-4.97395e-10	-1.43057
50552240	chr22:50552240:G:A	4.4717e-20	-1.89229	-1.11911	1.25358e-08	-1.86565	-1.17657
50552374	chr22:50552374:C:T	1.63906e-19	-1.71247	-4.33526e-10	5.64305e-08	-1.5378	-4.33526e-10
50552441	chr22:50552441:A:G	2.24128e-19	-4.97395e-10	-1.39954	6.58923e-08	-4.97395e-10	-1.38278
50552500	chr22:50552500:A:G	9.13683e-20	-2.29686	-4.33526e-10	2.75403e-08	-2.25515	-4.33526e-10
50552604	chr22:50552604:C:T	6.24903e-20	-1.46546	-1.21129	9.26813e-09	-2.11181	-1.23241
50552918	chr22:50552918:C:T	4.13941e-20	-1.93804	-1.15058	1.16457e-08	-1.91169	-1.20417
50553358	chr22:50553358:G:A	2.90533e-20	-2.02547	-1.41716	7.65342e-09	-2.11012	-1.42553
50553789	chr22:50553789:C:G	3.53574e-20	-2.01234	-1.23391	1.01069e-08	-1.97764	-1.27995
50553803	chr22:50553803:A:G	5.94551e-20	-1.72529	-1.00125	1.0285e-08	-2.22954	-1.01058
50553861	chr22:50553861:G:A	3.92007e-20	-1.78147	-1.3616	1.15668e-08	-1.78059	-1.34208
50553919	chr22:50553919:T:C	3.92517e-20	-1.92389	-1.21788	1.12387e-08	-1.88506	-1.26637
50554010	chr22:50554010:G:A	3.24599e-20	-2.07156	-1.2602	9.2821e-09	-2.03931	-1.30341
50554018	chr22:50554018:T:C	3.2226e-20	-2.05955	-1.27944	9.24787e-09	-2.02637	-1.32004
50554056	chr22:50554056:A:G	3.30503e-20	-2.04341	-1.27032	9.48331e-09	-2.00856	-1.31271
50554119	chr22:50554119:C:T	3.32014e-20	-1.9952	-1.31397	9.60426e-09	-1.95766	-1.35093
50554126	chr22:50554126:C:G	4.07316e-20	-1.91696	-1.1878	1.16711e-08	-1.87487	-1.23882
50554127	chr22:50554127:A:G	3.36139e-20	-2.01129	-1.28553	9.6971e-09	-1.97328	-1.32569
50554151	chr22:50554151:T:C	3.41964e-20	-2.05171	-1.22793	9.68111e-09	-2.02467	-1.27596
50554399	chr22:50554399:A:G	2.16339e-19	-4.97395e-10	-1.43491	6.29272e-08	-4.97395e-10	-1.42883
50554419	chr22:50554419:C:T	2.71057e-19	-4.97395e-10	-1.20943	8.00872e-08	-4.97395e-10	-1.18769
50554464	chr22:50554464:C:T	1.04813e-18	-4.97395e-10	0.143001	2.73559e-07	-4.97395e-10	0.0407116
50554529	chr22:50554529:A:G	3.56099e-20	-2.02748	-1.21165	1.01403e-08	-1.99417	-1.26012
50554538	chr22:50554538:A:G	4.10496e-19	-2.29795	1.50356	1.44564e-07	-1.82043	1.22335
50554584	chr22:50554584:C:T	3.68633e-20	-1.98506	-1.21949	1.05582e-08	-1.94768	-1.26623
50554722	chr22:50554722:C:T	2.31669e-20	-2.28575	-1.38329	7.15617e-09	-2.18958	-1.41325
50554796	chr22:50554796:T:C	5.9156e-20	-2.27211	-0.459473	1.98796e-08	-2.0767	-0.504406
50554799	chr22:50554799:C:T	4.42755e-20	-1.72006	-1.30126	1.23817e-08	-1.71983	-1.33476
50554845	chr22:50554845:A:G	9.26917e-20	-2.28248	-4.33526e-10	2.72094e-08	-2.26724	-4.33526e-10
50554983	chr22:50554983:G:A	3.12387e-20	-1.98753	-1.38257	9.10491e-09	-1.95359	-1.40841
50554991	chr22:50554991:G:A	1.59479e-19	-1.3176	-0.422253	2.20174e-08	-2.05103	-0.427945
50554997	chr22:50554997:C:T	7.3443e-19	-4.97395e-10	-0.212665	1.93811e-07	-4.97395e-10	-0.303921
50555070	chr22:50555070:C:T	3.75143e-20	-2.12648	-1.06056	1.99046e-08	-1.49261	-1.08724
50555206	chr22:50555206:C:T	3.7366e-20	-1.97181	-1.21919	1.06598e-08	-1.93671	-1.26761
50555207	chr22:50555207:A:G	3.75847e-20	-1.96983	-1.21534	1.07181e-08	-1.93469	-1.26418
50555240	chr22:50555240:C:T	3.6771e-20	-1.9743	-1.23275	1.04975e-08	-1.93934	-1.28032
50555355	chr22:50555355:A:C	3.66627e-20	-1.97207	-1.23793	1.04908e-08	-1.93586	-1.28445
50555540	chr22:50555540:A:G	7.03845e-20	-1.17168	-1.38611	1.857e-08	-1.26903	-1.38023
50555700	chr22:50555700:C:A	3.98407e-20	-1.77395	-1.35292	1.17613e-08	-1.77387	-1.33212
50555871	chr22:50555871:G:A	3.82435e-20	-1.98176	-1.18603	1.08746e-08	-1.94691	-1.23746
50555874	chr22:50555874:A:G	3.57589e-20	-2.00264	-1.23232	1.01984e-08	-1.96951	-1.27907
50555954	chr22:50555954:C:T	3.62433e-20	-1.98335	-1.23815	1.0371e-08	-1.94733	-1.28447
50555983	chr22:50555983:C:T	2.36736e-19	-4.97395e-10	-1.34481	6.97671e-08	-4.97395e-10	-1.32564
50556074	chr22:50556074:T:C	5.71732e-19	-2.29697	1.83388	2.00561e-07	-1.80469	1.53501
50556076	chr22:50556076:A:C	9.18498e-19	-4.97395e-10	0.01098	2.40835e-07	-4.97395e-10	-0.0866926
50556093	chr22:50556093:G:A	2.61983e-19	-4.97395e-10	-1.24348	7.41816e-08	-4.97395e-10	-1.26429
50556179	chr22:50556179:A:G	3.74388e-20	-1.97063	-1.21842	1.06936e-08	-1.93453	-1.26663
50556412	chr22:50556412:A:C	3.62695e-20	-1.99725	-1.22353	1.03506e-08	-1.96258	-1.27118
50556929	chr22:50556929:G:A	2.18928e-19	-4.97395e-10	-1.42302	6.38895e-08	-4.97395e-10	-1.41365
50557218	chr22:50557218:A:G	3.77256e-20	-1.97747	-1.20395	1.07536e-08	-1.94221	-1.25336
50557245	chr22:50557245:T:C	3.73686e-20	-1.99439	-1.19654	1.0627e-08	-1.96021	-1.2472
50557251	chr22:50557251:G:A	3.69996e-20	-1.96618	-1.23468	1.05862e-08	-1.93015	-1.28111
50557344	chr22:50557344:T:C	3.77759e-20	-1.97721	-1.20288	1.07681e-08	-1.9414	-1.25282
50557562	chr22:50557562:G:A	3.35096e-20	-2.09118	-1.20875	9.21228e-09	-2.09226	-1.258
50557727	chr22:50557727:T:C	2.30432e-19	-4.97395e-10	-1.3718	6.50259e-08	-4.97395e-10	-1.39602
50557737	chr22:50557737:A:ATGT	6.60865e-20	-2.26937	-0.351426	2.2095e-08	-2.07585	-0.399601
50557748	chr22:50557748:G:A	2.31242e-20	-2.21726	-1.45362	6.51183e-09	-2.24389	-1.45329
50557922	chr22:50557922:C:A	3.79966e-20	-1.80586	-1.36841	1.11979e-08	-1.80588	-1.34919
50558281	chr22:50558281:G:A	1.14488e-18	-4.97395e-10	0.231296	2.98078e-07	-4.97395e-10	0.12655
50558749	chr22:50558749:A:G	3.559e-20	-1.98774	-1.25195	1.01922e-08	-1.95284	-1.29635
50558832	chr22:50558832:C:T	3.74784e-20	-2.04745	-1.14055	1.05597e-08	-2.01839	-1.19537
50558932	chr22:50558932:T:G	3.67019e-20	-2.00278	-1.20615	1.04696e-08	-1.96743	-1.2549
50559193	chr22:50559193:A:C	4.40196e-20	-1.79103	-1.23609	1.26408e-08	-1.75154	-1.28233
50559234	chr22:50559234:C:A	9.21797e-19	-4.97395e-10	0.0145653	2.41721e-07	-4.97395e-10	-0.0830207
50559323	chr22:50559323:C:T	9.3349e-20	-2.27542	-4.33526e-10	3.67785e-08	-1.96589	-4.33526e-10
50559434	chr22:50559434:C:T	3.93038e-20	-1.92713	-1.21331	1.12607e-08	-1.88746	-1.26203
50559664	chr22:50559664:G:C	3.37902e-20	-1.98077	-1.31081	9.75952e-09	-1.94465	-1.34791
50559809	chr22:50559809:T:C	5.60597e-19	-0.482757	-4.33526e-10	9.71095e-08	-0.994965	-4.33526e-10
50560367	chr22:50560367:G:C	7.02002e-20	-1.62368	-0.936727	1.37271e-08	-2.02834	-0.92309
50560526	chr22:50560526:G:A	2.13243e-19	-4.97395e-10	-1.44933	6.17217e-08	-4.97395e-10	-1.44817
50560753	chr22:50560753:C:T	5.49223e-20	-2.10713	-0.698709	1.2257e-08	-2.29857	-0.766132
50561073	chr22:50561073:G:A	2.76686e-20	-2.09511	-1.39635	9.41682e-09	-1.91493	-1.41338
50561109	chr22:50561109:A:G	2.56e-20	-2.15534	-1.41383	8.55874e-09	-1.996	-1.42785
50561252	chr22:50561252:A:G	3.40873e-20	-2.29897	-0.983868	9.54866e-09	-2.26271	-1.05169
50561586	chr22:50561586:G:A	9.2476e-20	-2.28481	-4.33526e-10	2.6406e-08	-2.29721	-4.33526e-10
50561631	chr22:50561631:T:C	3.14716e-20	-1.91116	-1.45151	9.53468e-09	-1.86788	-1.44799
50561669	chr22:50561669:G:A	2.45084e-20	-2.21937	-1.39337	7.88284e-09	-2.0954	-1.41071
50561776	chr22:50561776:A:C	2.84798e-20	-2.06825	-1.39432	9.75629e-09	-1.88142	-1.41148
50561877	chr22:50561877:C:T	3.68956e-20	-1.75262	-1.45105	1.13197e-08	-1.69702	-1.44724
50562698	chr22:50562698:G:T	2.46332e-20	-2.15433	-1.45333	6.39516e-09	-2.2633	-1.45196
50562787	chr22:50562787:G:C	3.18294e-20	-2.14494	-1.20643	1.04098e-08	-1.98756	-1.2405
50562962	chr22:50562962:C:G	3.40919e-20	-2.23377	-1.04893	1.24573e-08	-1.932	-1.11649
50563003	chr22:50563003:G:C	1.54178e-19	-2.07215	0.298495	3.18659e-08	-2.27241	0.163143
50563245	chr22:50563245:A:G	2.12753e-19	-4.97395e-10	-1.45163	6.14047e-08	-4.97395e-10	-1.45332
50563409	chr22:50563409:C:T	9.48355e-20	-1.86261	-0.397004	1.93063e-08	-2.23269	-0.377677
50564122	chr22:50564122:A:G	8.2798e-20	-2.19796	-0.197397	3.08856e-08	-1.7377	-0.402819
50564230	chr22:50564230:C:T	2.12405e-19	-1.45327	-4.33526e-10	4.42647e-08	-1.78062	-4.33526e-10
50564531	chr22:50564531:C:T	8.09334e-20	-2.18868	-0.229456	3.06375e-08	-1.71684	-0.431744
50564740	chr22:50564740:G:C	5.40082e-18	-4.97395e-10	1.78255	1.71292e-06	-4.97395e-10	1.87515
50564990	chr22:50564990:G:C	2.12919e-19	-4.97395e-10	-1.45085	6.14239e-08	-4.97395e-10	-1.45301
50565407	chr22:50565407:A:G	3.44159e-19	-1.88715	0.916493	6.7521e-08	-2.24525	0.886887
50565624	chr22:50565624:T:C	8.16621e-20	-1.86116	-0.548009	1.65242e-08	-2.23278	-0.5332
50565675	chr22:50565675:C:T	6.28746e-19	-2.16642	1.79838	1.2289e-07	-2.16078	1.40127
50565741	chr22:50565741:G:A	3.143e-20	-1.9859	-1.3781	7.83588e-09	-2.11935	-1.39274
50565775	chr22:50565775:A:AT	4.67674e-20	-2.29618	-0.670398	1.442e-08	-2.12831	-0.773879
50565828	chr22:50565828:T:C	5.31649e-19	-4.97395e-10	-0.535777	1.57484e-07	-4.97395e-10	-0.511478
50565992	chr22:50565992:G:A	1.15931e-19	-1.76189	-0.296878	2.22521e-08	-2.19186	-0.276514
50566072	chr22:50566072:TGTGAGCCACCGC:T	4.75228e-20	-1.50371	-1.44684	1.3671e-08	-1.50752	-1.448
50566326	chr22:50566326:C:T	2.41876e-19	-1.32334	-4.33526e-10	8.44203e-08	-1.135	-4.33526e-10
50566447	chr22:50566447:A:G	2.59084e-20	-2.10828	-1.44892	6.67844e-09	-2.22306	-1.44886
50566553	chr22:50566553:A:T	2.2829e-19	-4.97395e-10	-1.38114	6.44144e-08	-4.97395e-10	-1.40547
50566731	chr22:50566731:G:A	3.24615e-19	-2.1618	1.13268	1.14149e-07	-1.99866	1.16535
50566736	chr22:50566736:C:T	2.1576e-19	-4.97395e-10	-1.43759	6.18767e-08	-4.97395e-10	-1.44566
50567011	chr22:50567011:G:GCTC	2.37193e-19	-4.97395e-10	-1.34289	6.75314e-08	-4.97395e-10	-1.35821
50567153	chr22:50567153:T:C	3.54651e-19	-4.97395e-10	-0.940626	9.81935e-08	-4.97395e-10	-0.983865
50567391	chr22:50567391:G:A	1.60474e-18	-4.97395e-10	0.568956	4.30009e-07	-4.97395e-10	0.493002
50567395	chr22:50567395:G:A	2.29312e-19	-4.97395e-10	-1.37668	6.54775e-08	-4.97395e-10	-1.3891
50567794	chr22:50567794:G:A	2.54808e-19	-1.27125	-4.33526e-10	5.11888e-08	-1.63528	-4.33526e-10
50567953	chr22:50567953:T:A	1.12915e-18	-4.97395e-10	0.217457	3.0503e-07	-4.97395e-10	0.149607
50567986	chr22:50567986:G:A	4.38619e-19	-4.97395e-10	-0.728128	1.21469e-07	-4.97395e-10	-0.771148
50568031	chr22:50568031:G:A	1.21159e-19	-2.01466	-4.33526e-10	3.28412e-08	-2.07912	-4.33526e-10
50568287	chr22:50568287:G:A	7.44514e-19	-2.00239	1.80336	3.24283e-07	-1.8151	2.02591
50568320	chr22:50568320:A:T	2.27004e-19	-4.97395e-10	-1.38679	6.5716e-08	-4.97395e-10	-1.38546
50568351	chr22:50568351:G:A	2.2072e-19	-4.97395e-10	-1.41486	6.32892e-08	-4.97395e-10	-1.42309
50568420	chr22:50568420:C:T	2.29607e-19	-4.97395e-10	-1.37539	6.68453e-08	-4.97395e-10	-1.36842
50568559	chr22:50568559:T:C	4.08954e-20	-2.29016	-0.810584	1.09442e-08	-2.21424	-0.963759
50568667	chr22:50568667:T:C	2.83482e-19	-4.97395e-10	-1.16461	8.02041e-08	-4.97395e-10	-1.18623
50569023	chr22:50569023:C:T	3.79636e-20	-2.19718	-0.977948	1.0229e-08	-2.20729	-1.03828
50569059	chr22:50569059:A:G	2.4085e-20	-2.20396	-1.42621	1.04812e-08	-1.77225	-1.44897
50569207	chr22:50569207:G:A	4.03051e-19	-4.97395e-10	-0.812698	1.11e-07	-4.97395e-10	-0.861278
50569265	chr22:50569265:A:C	2.12967e-19	-4.97395e-10	-1.45062	6.14553e-08	-4.97395e-10	-1.45249
50569706	chr22:50569706:A:G	2.13446e-19	-4.97395e-10	-1.44838	6.15437e-08	-4.97395e-10	-1.45106
50569834	chr22:50569834:G:A	2.38361e-19	-4.97395e-10	-1.33797	6.81783e-08	-4.97395e-10	-1.34868
50570023	chr22:50570023:G:A	6.97394e-20	-1.84426	-0.722733	1.66581e-08	-2.09869	-0.659221
50570067	chr22:50570067:C:T	5.86267e-20	-1.36469	-1.37588	1.15217e-08	-1.77168	-1.35489
50570087	chr22:50570087:T:G	1.03844e-18	-4.97395e-10	0.133715	2.80785e-07	-4.97395e-10	0.0667835
50570421	chr22:50570421:A:G	2.13818e-20	-2.29734	-1.45188	8.38279e-09	-1.99101	-1.45362
50570496	chr22:50570496:G:A	2.65665e-20	-2.2564	-1.27571	7.75705e-09	-2.21685	-1.30535
50571057	chr22:50571057:G:T	4.25614e-18	-4.97395e-10	1.54436	1.36898e-06	-4.97395e-10	1.65102
50571058	chr22:50571058:T:C	2.15493e-19	-1.43883	-4.33526e-10	5.25046e-08	-1.6099	-4.33526e-10
50571633	chr22:50571633:A:G	5.41682e-20	-1.72121	-1.09845	1.21906e-08	-2.01682	-1.05332
50571683	chr22:50571683:G:A	6.28216e-20	-2.29734	-0.374124	1.82001e-08	-2.10263	-0.566749
50571816	chr22:50571816:C:T	2.40837e-19	-4.97395e-10	-1.32764	6.84733e-08	-4.97395e-10	-1.34436
50571877	chr22:50571877:C:G	1.30326e-19	-1.94172	-4.33526e-10	4.66808e-08	-1.72747	-4.33526e-10
50571910	chr22:50571910:G:A	2.10549e-19	-1.46204	-4.33526e-10	4.0386e-08	-1.87232	-4.33526e-10
50572239	chr22:50572239:C:T	1.00579e-18	-4.97395e-10	0.101769	2.71322e-07	-4.97395e-10	0.0325032
50572314	chr22:50572314:G:A	2.47588e-19	-4.97395e-10	-1.29999	6.98742e-08	-4.97395e-10	-1.32411
50572359	chr22:50572359:T:A	3.70787e-20	-2.23263	-0.966092	1.13579e-08	-2.2456	-0.89529
50572497	chr22:50572497:C:T	2.89801e-19	-4.97395e-10	-1.14257	8.48605e-08	-4.97395e-10	-1.1298
50572636	chr22:50572636:A:G	2.64259e-19	-4.97395e-10	-1.23483	7.68509e-08	-4.97395e-10	-1.22894
50572639	chr22:50572639:C:T	2.50674e-19	-4.97395e-10	-1.28761	7.06758e-08	-4.97395e-10	-1.3127
50572648	chr22:50572648:A:T	8.09527e-20	-1.51483	-0.903064	1.3146e-08	-1.97945	-1.01524
50572686	chr22:50572686:C:T	2.18012e-20	-2.29894	-1.43085	8.15274e-09	-2.03103	-1.44142
50573504	chr22:50573504:T:C	2.14526e-20	-2.29831	-1.4476	8.24343e-09	-2.00912	-1.45227
50573508	chr22:50573508:A:G	6.86005e-20	-2.18733	-0.396125	3.20992e-08	-1.67166	-0.430314
50573882	chr22:50573882:G:T	2.17999e-20	-2.29897	-1.43089	8.10599e-09	-2.03675	-1.44145
50573952	chr22:50573952:C:T	2.1803e-20	-2.29881	-1.4309	8.00481e-09	-2.04929	-1.44147
50574346	chr22:50574346:C:T	4.31647e-20	-1.7438	-1.30294	9.66437e-09	-2.0289	-1.27346
50574425	chr22:50574425:G:A	1.14103e-19	-2.07466	-4.33526e-10	3.15647e-08	-2.11877	-4.33526e-10
50574643	chr22:50574643:G:A	2.2162e-20	-2.2981	-1.41529	8.4805e-09	-2.00366	-1.42938
50574767	chr22:50574767:G:A	4.22136e-20	-1.73502	-1.334	9.41448e-09	-2.02169	-1.30687
50574783	chr22:50574783:C:G	1.02915e-18	-4.97395e-10	0.124725	2.77494e-07	-4.97395e-10	0.0549965
50574922	chr22:50574922:C:G	2.17707e-19	-4.97395e-10	-1.42861	6.33031e-08	-4.97395e-10	-1.42287
50574927	chr22:50574927:T:G	7.55546e-19	-4.97395e-10	-0.184319	1.98396e-07	-4.97395e-10	-0.280539
50575035	chr22:50575035:T:C	8.30341e-20	-2.25661	-0.135897	2.89231e-08	-1.87003	-0.336131
50575343	chr22:50575343:A:G	5.93225e-20	-2.2981	-0.430674	1.77614e-08	-2.09413	-0.599649
50575569	chr22:50575569:C:T	6.21116e-20	-2.29327	-0.389561	1.92907e-08	-2.0493	-0.561879
50575731	chr22:50575731:G:A	2.22004e-19	-4.97395e-10	-1.40907	6.45333e-08	-4.97395e-10	-1.40362
50577052	chr22:50577052:G:A	2.02039e-18	-2.24562	3.0449	4.48111e-07	-1.99469	2.52893
50577061	chr22:50577061:G:A	1.31969e-19	-1.9292	-4.33526e-10	3.12675e-08	-2.12822	-4.33526e-10
50577143	chr22:50577143:C:T	6.36567e-20	-2.29813	-0.360122	1.60287e-08	-2.26632	-0.530108
50577245	chr22:50577245:C:T	2.16875e-20	-2.29569	-1.43933	7.63808e-09	-2.09041	-1.44724
50577277	chr22:50577277:C:T	2.95064e-19	-4.97395e-10	-1.12457	8.77076e-08	-4.97395e-10	-1.0968
50577409	chr22:50577409:T:C	2.13501e-20	-2.29893	-1.45177	7.91974e-09	-2.05393	-1.44751
50577669	chr22:50577669:A:G	2.5652e-20	-2.29297	-1.27418	9.15282e-09	-2.10468	-1.25206
50577931	chr22:50577931:G:A	1.85069e-19	-1.81041	0.219379	5.44494e-08	-1.67848	0.104945
50578170	chr22:50578170:A:G	2.2421e-19	-4.97395e-10	-1.39918	6.64682e-08	-4.97395e-10	-1.37408
50578653	chr22:50578653:T:A	1.12005e-19	-2.18439	0.0911758	3.0791e-08	-2.13649	-0.00709301
50578738	chr22:50578738:G:A	3.85338e-18	-0.948704	2.39365	6.04808e-07	-1.49819	2.3323
50578863	chr22:50578863:G:A	2.45299e-19	-4.97395e-10	-1.30928	6.94338e-08	-4.97395e-10	-1.33043
50578867	chr22:50578867:G:C	2.16734e-20	-2.293	-1.44268	8.77377e-09	-1.9496	-1.44944
50579047	chr22:50579047:A:G	2.14481e-20	-2.29892	-1.4472	8.11035e-09	-2.02557	-1.45209
50579085	chr22:50579085:C:G	2.62841e-18	-0.820316	1.88269	4.03899e-07	-1.3904	1.82076
50579345	chr22:50579345:C:T	2.56855e-19	-4.97395e-10	-1.26325	7.36618e-08	-4.97395e-10	-1.27132
50579365	chr22:50579365:A:G	2.14849e-20	-2.29876	-1.44565	8.15803e-09	-2.02052	-1.45129
50580135	chr22:50580135:G:A	2.62216e-19	-4.97395e-10	-1.24259	7.36744e-08	-4.97395e-10	-1.27115
50580150	chr22:50580150:A:G	1.70118e-18	-2.27076	2.89808	4.23931e-07	-1.93905	2.41781
50580482	chr22:50580482:C:T	4.67029e-20	-2.148	-0.819952	2.29438e-08	-1.59102	-0.846741
50580709	chr22:50580709:C:T	2.4536e-19	-4.97395e-10	-1.30903	7.06187e-08	-4.97395e-10	-1.31351
50580842	chr22:50580842:C:T	6.34232e-20	-1.28434	-1.37759	1.22737e-08	-1.70461	-1.35874
50581009	chr22:50581009:G:A	4.67114e-20	-1.51441	-1.45336	9.70411e-09	-1.8466	-1.45166
50581186	chr22:50581186:C:T	1.55846e-18	-0.94943	1.48912	2.45337e-07	-1.49293	1.42476
50581282	chr22:50581282:G:C	4.715e-19	-0.655841	-4.33526e-10	1.63843e-07	-0.471893	-4.33526e-10
50582050	chr22:50582050:G:C	1.11128e-19	-2.10108	-4.33526e-10	3.85486e-08	-1.91889	-4.33526e-10
50583050	chr22:50583050:G:A	2.64469e-19	-4.97395e-10	-1.23404	7.45676e-08	-4.97395e-10	-1.2591
50583334	chr22:50583334:G:C	2.22121e-20	-2.27351	-1.43762	6.4233e-09	-2.28653	-1.42434
50583744	chr22:50583744:G:A	2.52186e-19	-4.97395e-10	-1.28159	7.10563e-08	-4.97395e-10	-1.30733
50584090	chr22:50584090:C:T	3.84116e-18	-2.28988	3.73165	9.0482e-07	-2.09011	3.32704
50584092	chr22:50584092:T:C	2.1915e-20	-2.28616	-1.43843	6.3653e-09	-2.2945	-1.42544
50584140	chr22:50584140:A:G	2.19791e-20	-2.28615	-1.43551	6.39049e-09	-2.29452	-1.42148
50584271	chr22:50584271:G:A	2.18655e-20	-2.29036	-1.43649	6.36732e-09	-2.29683	-1.4228
50584369	chr22:50584369:AG:A	3.91652e-19	-4.97395e-10	-0.841387	1.09596e-07	-4.97395e-10	-0.874004
50584433	chr22:50584433:A:G	3.49103e-20	-2.29219	-0.966789	1.07546e-08	-2.28125	-0.914226
50584723	chr22:50584723:T:G	2.63804e-20	-2.09012	-1.44902	6.97056e-09	-2.18136	-1.44775
50584911	chr22:50584911:A:G	2.19673e-20	-2.28295	-1.43925	6.37009e-09	-2.29261	-1.42658
50584950	chr22:50584950:G:T	2.15834e-19	-4.97395e-10	-1.43725	6.20776e-08	-4.97395e-10	-1.44242
50584979	chr22:50584979:A:G	1.60761e-18	-2.04058	2.61132	9.41236e-07	-1.39077	2.66715
50585223	chr22:50585223:G:A	2.19488e-20	-2.28897	-1.43407	6.39208e-09	-2.29612	-1.41963
50585487	chr22:50585487:C:T	2.89524e-19	-4.97395e-10	-1.14352	8.15576e-08	-4.97395e-10	-1.1695
50585495	chr22:50585495:C:T	2.61064e-20	-2.25084	-1.29875	7.45232e-09	-2.26119	-1.30109
50585687	chr22:50585687:C:T	2.20055e-20	-2.28071	-1.43976	6.37627e-09	-2.29095	-1.42727
50585879	chr22:50585879:T:C	6.56577e-19	-2.29812	1.9734	1.89594e-07	-2.04268	1.71676
50586086	chr22:50586086:A:T	2.16928e-20	-2.29534	-1.43944	6.19574e-09	-2.29724	-1.4497
50586108	chr22:50586108:C:T	2.14131e-19	-4.97395e-10	-1.44517	6.25702e-08	-4.97395e-10	-1.43451
50586113	chr22:50586113:C:T	3.26885e-20	-2.12087	-1.20386	1.68149e-08	-1.52726	-1.22128
50586195	chr22:50586195:T:C	3.0485e-20	-2.2539	-1.14062	8.99994e-09	-2.24661	-1.12697
50586588	chr22:50586588:CT:C	3.49e-20	-1.80575	-1.45352	9.75458e-09	-1.83945	-1.45361
50586645	chr22:50586645:C:T	3.65016e-20	-2.17062	-1.04379	9.43758e-09	-2.289	-1.0371
50586770	chr22:50586770:G:A	9.12132e-20	-2.29856	-4.33526e-10	3.21245e-08	-2.10118	-4.33526e-10
50586962	chr22:50586962:T:C	1.39521e-18	-0.829514	1.25855	2.30948e-07	-1.31865	1.19004
50587040	chr22:50587040:G:T	1.66364e-18	-0.652173	1.25718	2.66878e-07	-1.1727	1.18868
50587061	chr22:50587061:C:T	1.40766e-18	-0.819258	1.25718	2.32321e-07	-1.31137	1.18868
50587170	chr22:50587170:C:A	1.295e-18	-2.24095	2.59546	5.43244e-07	-1.48444	2.2112
50587198	chr22:50587198:G:T	2.82642e-19	-4.97395e-10	-1.16758	7.97136e-08	-4.97395e-10	-1.19236
50587312	chr22:50587312:C:T	6.42904e-20	-1.41632	-1.23203	1.30532e-08	-1.80483	-1.19694
50587457	chr22:50587457:TGAG:T	2.13996e-19	-4.97395e-10	-1.4458	6.25096e-08	-4.97395e-10	-1.43548
50587484	chr22:50587484:C:T	4.48259e-20	-1.66851	-1.34046	8.59016e-09	-2.02813	-1.39206
50587778	chr22:50587778:T:C	2.41995e-19	-4.97395e-10	-1.32284	6.85637e-08	-4.97395e-10	-1.34304
50587812	chr22:50587812:G:A	3.43369e-18	-0.511959	1.84159	5.29874e-07	-1.07525	1.77709
50587892	chr22:50587892:AC:A	2.14138e-19	-4.97395e-10	-1.44514	6.25724e-08	-4.97395e-10	-1.43448
50587976	chr22:50587976:G:A	7.55597e-19	-4.97395e-10	-0.184252	2.01816e-07	-4.97395e-10	-0.26345
50588185	chr22:50588185:C:T	3.95681e-19	-4.97395e-10	-0.831153	1.17372e-07	-4.97395e-10	-0.805458
50588375	chr22:50588375:T:C	2.46547e-19	-4.97395e-10	-1.30421	7.07608e-08	-4.97395e-10	-1.3115
50588413	chr22:50588413:G:A	3.61192e-19	-1.04429	0.121941	6.72033e-08	-1.44578	0.0827014
50588912	chr22:50588912:G:C	3.00771e-19	-4.97395e-10	-1.10541	8.46796e-08	-4.97395e-10	-1.13193
50589285	chr22:50589285:TA:T	6.7455e-19	-4.97395e-10	-0.297714	1.77863e-07	-4.97395e-10	-0.389789
50589460	chr22:50589460:A:G	3.21049e-18	-0.603343	1.86576	5.04267e-07	-1.14813	1.80043
50589826	chr22:50589826:C:T	3.0675e-19	-2.0021	0.916377	1.06935e-07	-1.76624	0.867651
50590491	chr22:50590491:G:A	2.41792e-19	-4.97395e-10	-1.32368	6.85134e-08	-4.97395e-10	-1.34377
50590662	chr22:50590662:G:C	1.12584e-19	-2.28671	0.198653	3.51134e-08	-2.29314	0.280916
50590672	chr22:50590672:CTT:C	1.50725e-18	-4.97395e-10	0.506282	4.01058e-07	-4.97395e-10	0.423302
50590742	chr22:50590742:C:T	3.99719e-19	-4.97395e-10	-0.821	1.11703e-07	-4.97395e-10	-0.854963
50591851	chr22:50591851:G:A	2.14467e-19	-4.97395e-10	-1.4436	6.22948e-08	-4.97395e-10	-1.43893
50592214	chr22:50592214:T:C	6.64634e-20	-1.41802	-1.19709	1.33972e-08	-1.85449	-1.12126
50592291	chr22:50592291:C:T	5.47557e-19	0.0271352	-0.533429	6.53073e-08	-0.791171	-0.60053
50592320	chr22:50592320:A:G	1.86293e-18	-2.2959	3.01405	5.41241e-07	-1.79952	2.52259
50592711	chr22:50592711:A:G	7.5828e-18	-0.317314	2.43919	1.12967e-06	-0.908985	2.36786
50592755	chr22:50592755:G:T	4.98637e-19	-4.97395e-10	-0.599883	1.37254e-07	-4.97395e-10	-0.648973
50592757	chr22:50592757:G:A	4.9822e-19	-4.97395e-10	-0.600718	1.37143e-07	-4.97395e-10	-0.649783
50592838	chr22:50592838:T:C	2.68479e-20	-2.06853	-1.45305	8.16335e-09	-2.01821	-1.45294
50593164	chr22:50593164:A:G	3.00955e-20	-2.13324	-1.27414	9.54561e-09	-1.99183	-1.3229
50593948	chr22:50593948:C:T	2.42732e-19	-4.97395e-10	-1.3198	6.96737e-08	-4.97395e-10	-1.32698
50594511	chr22:50594511:G:A	3.63063e-19	-4.97395e-10	-0.917184	9.9297e-08	-4.97395e-10	-0.972689
50594690	chr22:50594690:T:C	4.32706e-20	-2.07116	-0.973132	1.71986e-08	-1.71262	-1.01336
50595411	chr22:50595411:C:G	2.3028e-20	-2.22558	-1.44947	2.01915e-08	-1.11303	-1.45252
50595748	chr22:50595748:G:A	2.73388e-20	-2.2358	-1.26765	9.75842e-09	-2.05393	-1.23874
50595906	chr22:50595906:G:A	4.90177e-19	-4.97395e-10	-0.616994	1.51063e-07	-4.97395e-10	-0.553109
50595959	chr22:50595959:C:T	4.28743e-19	-4.97395e-10	-0.750903	1.19298e-07	-4.97395e-10	-0.789178
50596136	chr22:50596136:T:C	5.97867e-20	-1.67179	-1.04919	1.25672e-08	-2.04468	-0.995028
50596438	chr22:50596438:T:C	2.53239e-20	-2.21799	-1.36202	9.1487e-09	-2.00836	-1.34883
50596441	chr22:50596441:A:G	5.49268e-19	-1.01856	0.515384	3.21898e-06	2.21078	0.295236
50596453	chr22:50596453:C:T	3.33019e-20	-2.2736	-1.03255	1.90317e-08	-1.63115	-0.993555
50596471	chr22:50596471:G:A	1.3095e-19	-1.93695	-4.33526e-10	3.86707e-08	-1.91572	-4.33526e-10
50596532	chr22:50596532:C:T	2.52279e-20	-2.24934	-1.33447	8.88273e-09	-2.07354	-1.31315
50597321	chr22:50597321:C:T	1.12166e-19	-2.09178	-4.33526e-10	3.65038e-08	-1.97339	-4.33526e-10
50597936	chr22:50597936:T:C	2.15559e-19	-4.97395e-10	-1.43852	6.23545e-08	-4.97395e-10	-1.43797
50597958	chr22:50597958:C:T	2.13401e-19	-0.174627	-1.27396	7.76424e-08	0.0605775	-1.27927
50598205	chr22:50598205:A:G	8.53873e-19	1.23656	-1.29854	8.8708e-07	2.51618	-1.29905
50598350	chr22:50598350:A:C	2.23252e-19	-4.97395e-10	-1.40346	6.35699e-08	-4.97395e-10	-1.41866
50598361	chr22:50598361:A:T	1.16078e-19	-1.06498	-0.992512	3.62538e-08	-1.04787	-0.932394
50599322	chr22:50599322:G:A	6.6628e-20	-1.29726	-1.31538	3.82103e-08	-0.607725	-1.31997
50599666	chr22:50599666:C:A	4.50287e-19	-4.97395e-10	-0.701876	1.35921e-07	-4.97395e-10	-0.658733
50599689	chr22:50599689:G:T	4.20278e-20	-1.726	-1.34743	8.76096e-09	-2.09256	-1.30793
50599750	chr22:50599750:T:C	4.66253e-19	-0.171025	-0.496006	1.69092e-07	-0.0358877	-0.404475
50599812	chr22:50599812:A:G	4.72957e-19	-0.254015	-0.39874	1.51272e-07	-0.255134	-0.296589
50599854	chr22:50599854:G:A	9.26057e-20	-2.28341	-4.33526e-10	3.5573e-08	-1.99922	-4.33526e-10
50599883	chr22:50599883:C:T	1.06166e-19	-1.01377	-1.13298	7.45083e-08	-0.115605	-1.14429
50599940	chr22:50599940:G:C	3.40818e-20	-1.82944	-1.45356	9.59105e-09	-1.85643	-1.45354
50600232	chr22:50600232:A:C	2.13561e-19	-4.97395e-10	-1.44784	6.15464e-08	-4.97395e-10	-1.45101
50600366	chr22:50600366:G:C	2.41025e-19	-4.97395e-10	-1.32686	7.11673e-08	-4.97395e-10	-1.30577
50600395	chr22:50600395:C:G	2.8875e-19	-0.254451	-0.891747	1.07391e-07	-0.0569014	-0.837423
50601054	chr22:50601054:C:T	6.3992e-18	-4.97395e-10	1.95217	2.02515e-06	-4.97395e-10	2.04259
50601078	chr22:50601078:C:T	4.99822e-19	-4.97395e-10	-0.597509	1.50493e-07	-4.97395e-10	-0.556886
50601260	chr22:50601260:G:A	2.43794e-19	-0.477536	-0.837901	8.33433e-08	-0.340876	-0.80696
50601284	chr22:50601284:C:T	2.08992e-19	-0.368964	-1.1005	6.72703e-08	-0.308432	-1.05365
50601339	chr22:50601339:T:A	1.33751e-19	-0.613607	-1.30217	1.06143e-07	0.402527	-1.30854
50601349	chr22:50601349:C:A	4.04943e-18	0.239465	1.25511	1.22752e-05	2.92528	0.919257
50601723	chr22:50601723:C:G	1.5266e-19	-1.78355	-4.33526e-10	4.63605e-08	-1.73436	-4.33526e-10
50601984	chr22:50601984:T:A	1.14352e-19	-0.629982	-1.44249	4.2342e-08	-0.377136	-1.44789
50602072	chr22:50602072:A:G	2.12406e-19	-4.97395e-10	-1.45326	6.13864e-08	-4.97395e-10	-1.45362
50602108	chr22:50602108:C:T	3.202e-19	-0.30012	-0.742694	1.09552e-07	-0.164928	-0.709479
50602117	chr22:50602117:C:T	2.3178e-20	-2.27917	-1.38939	1.17755e-08	-1.68088	-1.4239
50602466	chr22:50602466:G:A	2.85693e-19	-0.0932007	-1.06364	9.17285e-08	-0.0374446	-1.01453
50602559	chr22:50602559:T:A	2.6508e-19	-0.149985	-1.08174	8.48034e-08	-0.0967071	-1.03376
50603603	chr22:50603603:G:T	1.39819e-19	-0.846406	-1.025	4.5334e-08	-0.729434	-1.02731
50603605	chr22:50603605:C:G	1.4305e-19	-0.823562	-1.025	4.64106e-08	-0.705965	-1.02731
50603893	chr22:50603893:G:A	1.22334e-19	-2.00501	-4.33526e-10	3.73676e-08	-1.95	-4.33526e-10
50604457	chr22:50604457:G:C	3.4189e-19	-4.97395e-10	-0.977271	1.02439e-07	-4.97395e-10	-0.941535
50604850	chr22:50604850:G:A	2.67818e-20	-2.25096	-1.27308	1.19191e-08	-1.75645	-1.33622
50605085	chr22:50605085:A:AG	3.08268e-19	-4.97395e-10	-1.08079	8.65462e-08	-4.97395e-10	-1.11013
50605189	chr22:50605189:C:T	4.28503e-19	-0.0996634	-0.651799	1.72478e-07	0.202281	-0.622816
50605207	chr22:50605207:A:G	4.77969e-19	0.103225	-0.745439	1.89735e-07	0.393598	-0.718772
50605214	chr22:50605214:G:A	2.24712e-19	-4.97395e-10	-1.39694	6.51158e-08	-4.97395e-10	-1.39464
50605777	chr22:50605777:T:TC	2.51742e-19	-4.97395e-10	-1.28336	7.08677e-08	-4.97395e-10	-1.30999
50605815	chr22:50605815:C:T	1.42554e-19	-1.85204	-4.33526e-10	4.31842e-08	-1.80533	-4.33526e-10
50605979	chr22:50605979:C:T	3.93458e-20	-1.75811	-1.38126	8.21519e-09	-2.11658	-1.34824
50606067	chr22:50606067:G:T	3.44683e-19	-0.969136	-4.33526e-10	4.2649e-08	-1.8178	-4.33526e-10
50606071	chr22:50606071:G:A	1.7531e-19	-1.6452	-4.33526e-10	2.9443e-08	-2.18835	-4.33526e-10
50606318	chr22:50606318:C:G	4.54004e-19	-0.0429772	-0.650677	1.79507e-07	0.241269	-0.62186
50606376	chr22:50606376:G:T	1.87387e-19	-1.04659	-0.531992	2.04677e-07	0.366311	-0.615682
50606479	chr22:50606479:T:C	5.14352e-19	0.0540299	-0.622881	2.05388e-07	0.347786	-0.593691
50606802	chr22:50606802:G:T	4.16379e-19	-0.0371319	-0.743032	1.63284e-07	0.240156	-0.715469
50607005	chr22:50607005:C:T	1.7456e-19	-1.11947	-0.530021	1.81625e-07	0.242873	-0.611735
50607668	chr22:50607668:A:G	1.07971e-18	1.54204	-1.36935	1.73107e-06	3.24126	-1.35558
50607761	chr22:50607761:C:T	8.9723e-20	-1.76797	-0.547061	2.83188e-08	-1.65432	-0.572961
50607811	chr22:50607811:G:C	2.13568e-19	-4.97395e-10	-1.4478	6.22276e-08	-4.97395e-10	-1.44
50609081	chr22:50609081:T:C	2.14858e-19	-4.97395e-10	-1.44178	6.17149e-08	-4.97395e-10	-1.44828
50609148	chr22:50609148:C:T	4.22224e-20	-1.64566	-1.42315	8.00486e-09	-2.05157	-1.43918
50609212	chr22:50609212:G:C	6.84074e-20	-1.43348	-1.1528	8.51543e-09	-2.23071	-1.19821
50609361	chr22:50609361:C:T	2.14619e-19	-4.97395e-10	-1.4429	6.16314e-08	-4.97395e-10	-1.44963
50609546	chr22:50609546:T:C	2.18061e-19	-4.97395e-10	-1.42699	6.23837e-08	-4.97395e-10	-1.4375
50609587	chr22:50609587:C:T	2.44776e-19	-4.97395e-10	-1.31142	6.90552e-08	-4.97395e-10	-1.3359
50609631	chr22:50609631:A:G	1.91523e-19	-1.62145	0.0647005	2.37019e-07	-0.0640083	-0.0386559
50609659	chr22:50609659:G:A	1.57754e-19	-1.75072	-4.33526e-10	4.79539e-08	-1.70056	-4.33526e-10
50610293	chr22:50610293:G:A	1.20803e-19	-2.09717	0.0795709	5.18769e-08	-1.64245	0.0205206
50610554	chr22:50610554:G:A	2.19816e-19	-4.97395e-10	-1.41897	6.3732e-08	-4.97395e-10	-1.41612
50610660	chr22:50610660:G:C	1.55815e-19	-1.76309	-4.33526e-10	4.71916e-08	-1.71659	-4.33526e-10
50610743	chr22:50610743:G:A	2.26515e-19	-4.97395e-10	-1.38895	6.45001e-08	-4.97395e-10	-1.40414
50610789	chr22:50610789:C:T	1.61301e-19	-1.72848	-4.33526e-10	4.88507e-08	-1.68204	-4.33526e-10
50611561	chr22:50611561:T:C	2.40803e-19	-4.97395e-10	-1.32778	7.05476e-08	-4.97395e-10	-1.31452
50611953	chr22:50611953:C:G	2.00919e-18	-4.97395e-10	0.793727	5.40214e-07	-4.97395e-10	0.72116
50612415	chr22:50612415:G:T	9.13069e-19	-4.97395e-10	0.00505163	2.48439e-07	-4.97395e-10	-0.0556051
50612786	chr22:50612786:C:T	2.85371e-20	-2.0221	-1.43845	6.93262e-09	-2.21262	-1.42194
50613951	chr22:50613951:T:C	5.38586e-20	-1.38344	-1.44195	8.4817e-08	0.287731	-1.41804
50614529	chr22:50614529:GAGAA:G	2.29606e-19	-4.97395e-10	-1.37539	6.55456e-08	-4.97395e-10	-1.38806
50614642	chr22:50614642:T:C	5.34226e-19	0.914349	-1.44529	1.30421e-06	3.05044	-1.44789
50614679	chr22:50614679:C:T	4.45431e-20	-1.58645	-1.42885	6.1426e-08	-0.0562292	-1.39674
50614703	chr22:50614703:G:A	1.47787e-19	-1.16729	-0.6487	1.0124e-07	-0.324757	-0.628551
50615092	chr22:50615092:AAAGTT:A	1.49272e-19	-1.80599	-4.33526e-10	3.68877e-08	-1.96293	-4.33526e-10
50615291	chr22:50615291:T:C	5.92585e-19	0.980013	-1.40728	1.46301e-06	3.13039	-1.41294
50615836	chr22:50615836:T:C	9.54368e-19	1.34752	-1.29823	2.64984e-06	3.62163	-1.31018
50615968	chr22:50615968:T:G	5.76876e-20	-1.3752	-1.38151	1.19508e-08	-1.74069	-1.34931
50615988	chr22:50615988:A:G	3.14927e-20	-2.01431	-1.3477	6.70063e-09	-2.28686	-1.38175
50616038	chr22:50616038:C:T	5.53022e-20	-1.34899	-1.44996	8.70698e-08	0.349114	-1.45321
50616803	chr22:50616803:T:G	4.2238e-19	-4.97395e-10	-0.765854	1.16008e-07	-4.97395e-10	-0.817141
50617157	chr22:50617157:A:G	4.56443e-20	-1.53912	-1.45176	9.5787e-09	-1.86732	-1.44394
50617472	chr22:50617472:C:T	1.28035e-19	-0.669443	-1.29001	1.00075e-07	0.330765	-1.29565
50618145	chr22:50618145:T:C	2.52221e-19	-4.97395e-10	-1.28146	7.09025e-08	-4.97395e-10	-1.3095
50618450	chr22:50618450:T:C	1.50847e-18	-4.97395e-10	0.507094	4.04562e-07	-4.97395e-10	0.432
50618683	chr22:50618683:A:G	9.21381e-20	-1.23035	-1.05812	9.30878e-08	0.0846682	-1.12193
50618775	chr22:50618775:C:G	2.94216e-19	0.152347	-1.27979	9.75324e-08	0.25351	-1.24413
50619074	chr22:50619074:A:G	2.98624e-20	-1.96174	-1.45342	9.32362e-09	-1.88592	-1.45233
50619209	chr22:50619209:G:A	7.44339e-19	-0.199264	-4.33526e-10	1.92536e-07	-0.310521	-4.33526e-10
50619335	chr22:50619335:G:A	1.56771e-19	-1.75697	-4.33526e-10	4.85632e-08	-1.68794	-4.33526e-10
50619367	chr22:50619367:A:G	1.1896e-19	-0.634964	-1.398	4.88927e-08	-0.267799	-1.41338
50619437	chr22:50619437:C:T	1.87478e-18	-4.97395e-10	0.724485	5.01326e-07	-4.97395e-10	0.646451
50619474	chr22:50619474:T:C	1.61593e-19	-0.273677	-1.453	6.13327e-08	-0.00255798	-1.45193
50619495	chr22:50619495:C:T	2.62196e-20	-2.13946	-1.40579	1.28875e-08	-1.58344	-1.4311
50619665	chr22:50619665:G:T	1.75137e-18	-4.97395e-10	0.656392	4.6889e-07	-4.97395e-10	0.579565
50619731	chr22:50619731:C:T	3.56224e-20	-1.94211	-1.29667	1.10914e-08	-1.84958	-1.31505
50620072	chr22:50620072:A:C	2.30676e-20	-2.26206	-1.41127	8.09919e-09	-2.06702	-1.41202
50620612	chr22:50620612:G:A	2.24301e-19	-4.97395e-10	-1.39877	6.51079e-08	-4.97395e-10	-1.39476
50620690	chr22:50620690:G:T	1.6219e-19	-0.455334	-1.26766	1.47079e-07	0.712186	-1.29202
50621006	chr22:50621006:C:T	9.73702e-20	-2.23324	-4.33526e-10	2.66518e-08	-2.28795	-4.33526e-10
50621055	chr22:50621055:G:A	2.65895e-20	-2.16044	-1.3708	6.52002e-09	-2.29507	-1.40085
50621093	chr22:50621093:A:G	2.15269e-19	-4.97395e-10	-1.43987	6.19391e-08	-4.97395e-10	-1.44465
50621405	chr22:50621405:CT:C	2.41275e-19	-1.32582	-4.33526e-10	3.35326e-08	-2.05829	-4.33526e-10
50621407	chr22:50621407:T:A	2.40827e-19	-1.32768	-4.33526e-10	3.35001e-08	-2.05926	-4.33526e-10
50621446	chr22:50621446:T:C	2.9533e-19	0.0192699	-1.14294	1.11775e-07	0.250305	-1.10463
50621621	chr22:50621621:G:A	1.0092e-19	-1.12574	-1.07169	1.0427e-08	-2.11457	-1.11184
50621912	chr22:50621912:G:C	1.68109e-19	-1.65789	-0.0292522	9.22902e-08	-1.04242	-0.00344232
50622024	chr22:50622024:C:T	2.55179e-19	-1.2698	-4.33526e-10	3.45319e-08	-2.02892	-4.33526e-10
50622043	chr22:50622043:T:C	1.60365e-19	-1.60778	-0.126528	9.00182e-08	-0.969202	-0.101591
50622063	chr22:50622063:A:G	1.42063e-19	-1.85549	-4.33526e-10	4.27777e-08	-1.81479	-4.33526e-10
50622156	chr22:50622156:G:A	1.44756e-18	-4.97395e-10	0.465873	3.85726e-07	-4.97395e-10	0.384323
50622240	chr22:50622240:G:A	2.69165e-20	-2.29013	-1.22889	7.89373e-09	-2.29427	-1.21046
50622539	chr22:50622539:C:A	2.12332e-19	-4.97395e-10	-1.45361	6.14383e-08	-4.97395e-10	-1.45277
50623376	chr22:50623376:T:C	2.12353e-19	-4.97395e-10	-1.45351	6.14976e-08	-4.97395e-10	-1.45181
50623575	chr22:50623575:G:A	1.62035e-19	-1.67597	-0.0479772	8.76098e-08	-1.06987	-0.0280365
50623623	chr22:50623623:G:T	5.05257e-20	-2.27933	-0.609953	1.53822e-08	-2.17964	-0.657958
50623776	chr22:50623776:G:A	1.77857e-19	-1.69262	0.061838	9.57377e-08	-1.09373	0.0845337
50624153	chr22:50624153:C:T	1.01539e-19	-2.19132	-4.33526e-10	3.18232e-08	-2.11061	-4.33526e-10
50624226	chr22:50624226:T:C	1.73309e-19	-0.303481	-1.35321	1.55301e-07	0.83533	-1.36077
50624290	chr22:50624290:C:T	2.35267e-19	-0.320535	-1.0305	1.61234e-06	2.92362	-1.10898
50624368	chr22:50624368:G:C	2.1825e-19	-4.97395e-10	-1.42612	6.24698e-08	-4.97395e-10	-1.43612
50624510	chr22:50624510:C:T	4.15144e-20	-2.28237	-0.803347	1.27132e-08	-2.15537	-0.872795
50625049	chr22:50625049:T:C	1.63361e-19	-1.55324	-0.162555	3.34936e-08	-1.89919	-0.16026
50625611	chr22:50625611:G:C	1.41316e-19	-0.728801	-1.13196	6.51531e-07	2.09943	-1.19091
50625713	chr22:50625713:G:A	1.88774e-19	-0.513517	-1.05769	1.74771e-07	0.692765	-1.10009
50625741	chr22:50625741:G:A	3.47515e-19	-0.0346105	-0.926341	1.3004e-07	0.197612	-0.900574
50625758	chr22:50625758:G:T	1.34594e-19	-1.9095	-4.33526e-10	4.02508e-08	-1.87567	-4.33526e-10
50625811	chr22:50625811:G:A	5.04424e-20	-2.28711	-0.603815	1.6897e-08	-2.10794	-0.63573
50625988	chr22:50625988:T:C	3.58217e-19	0.486864	-1.41749	2.16108e-08	-1.06205	-1.43556
50626360	chr22:50626360:G:C	1.45715e-19	-1.83011	-4.33526e-10	4.36346e-08	-1.79495	-4.33526e-10
50626487	chr22:50626487:G:A	8.83e-20	-0.978529	-1.35249	1.79352e-08	-1.35381	-1.33023
50626491	chr22:50626491:C:T	2.23198e-19	-4.97395e-10	-1.4037	6.36313e-08	-4.97395e-10	-1.4177
50626801	chr22:50626801:G:A	4.14076e-20	-2.24248	-0.845811	1.50442e-08	-2.24806	-0.611752
50626894	chr22:50626894:A:G	3.14173e-19	-1.06182	-4.33526e-10	1.06985e-07	-0.898117	-4.33526e-10
50626933	chr22:50626933:C:A	3.72351e-20	-2.23073	-0.963783	1.1102e-08	-2.1298	-1.03388
50627172	chr22:50627172:G:A	4.96443e-19	0.470517	-1.07481	2.01818e-07	0.790771	-1.05421
50627915	chr22:50627915:G:C	1.13569e-19	-2.07935	-4.33526e-10	3.38594e-08	-2.04859	-4.33526e-10
50628493	chr22:50628493:G:A	1.15026e-19	-1.47011	-0.596497	2.33782e-07	0.696544	-0.812962
50628562	chr22:50628562:C:T	2.10896e-19	-1.78257	0.322175	3.16876e-08	-2.28525	0.170376
50628884	chr22:50628884:GGT:G	2.24861e-19	-4.97395e-10	-1.39628	6.43108e-08	-4.97395e-10	-1.40708
50628918	chr22:50628918:GTGT:G	1.18615e-17	1.72015	0.849138	1.53608e-05	3.20134	0.867427
50629515	chr22:50629515:TG:T	9.89188e-20	-1.2626	-0.95486	1.0074e-08	-2.18352	-1.07733
50629588	chr22:50629588:A:G	3.71953e-20	-1.79445	-1.40113	6.50229e-09	-2.2713	-1.42735
50629620	chr22:50629620:G:A	3.7457e-19	-4.97395e-10	-0.885981	1.0264e-07	-4.97395e-10	-0.939573
50629623	chr22:50629623:C:T	3.59826e-19	-4.97395e-10	-0.92614	9.87376e-08	-4.97395e-10	-0.978339
50629818	chr22:50629818:G:A	5.28671e-19	-4.97395e-10	-0.541394	1.5352e-07	-4.97395e-10	-0.536976
50629837	chr22:50629837:G:A	3.00203e-19	-1.09503	-0.0122658	1.70174e-07	-0.340865	-0.0931169
50629868	chr22:50629868:GCCTCT:G	2.73364e-18	-4.97395e-10	1.10163	7.95697e-07	-4.97395e-10	1.10841
50630132	chr22:50630132:G:A	2.30894e-20	-2.28337	-1.38902	1.58753e-08	-1.48379	-1.32224
50630137	chr22:50630137:C:T	5.73303e-19	-4.97395e-10	-0.460346	1.76251e-07	-4.97395e-10	-0.398895
50630280	chr22:50630280:G:C	1.75449e-19	-1.64441	-4.33526e-10	5.6484e-08	-1.53685	-4.33526e-10
50630323	chr22:50630323:C:T	4.28282e-19	-0.751978	-4.33526e-10	1.81757e-07	-0.368133	-4.33526e-10
50631281	chr22:50631281:T:G	1.56039e-19	-1.76165	-4.33526e-10	4.97123e-08	-1.66455	-4.33526e-10
50631472	chr22:50631472:C:G	2.65946e-19	-4.97395e-10	-1.22847	7.86793e-08	-4.97395e-10	-1.20542
50631672	chr22:50631672:C:T	1.10396e-18	-0.171072	0.365967	1.22196e-07	-1.19664	0.431468
50631686	chr22:50631686:A:G	9.44878e-20	-2.26329	-4.33526e-10	2.6596e-08	-2.29004	-4.33526e-10
50631715	chr22:50631715:C:T	3.50806e-19	-4.97395e-10	-0.951527	9.71376e-08	-4.97395e-10	-0.994676
50631973	chr22:50631973:T:C	1.8461e-19	-0.733502	-0.860012	1.68875e-08	-1.98696	-0.75727
50632488	chr22:50632488:C:G	9.27558e-20	-2.28179	-4.33526e-10	2.78055e-08	-2.24557	-4.33526e-10
50632841	chr22:50632841:G:C	2.12724e-19	-4.97395e-10	-1.45177	6.13879e-08	-4.97395e-10	-1.45359
50632850	chr22:50632850:G:T	2.40945e-20	-2.28634	-1.34344	1.45468e-08	-1.58152	-1.31191
50632939	chr22:50632939:C:T	2.35725e-20	-2.29446	-1.35722	1.78074e-08	-1.40955	-1.28164
50632944	chr22:50632944:A:G	1.33929e-18	-4.97395e-10	0.388136	3.89239e-07	-4.97395e-10	0.393388
50633027	chr22:50633027:C:G	7.9531e-20	-1.308	-1.12761	1.01673e-08	-2.20173	-1.04989
50633040	chr22:50633040:C:T	1.18831e-18	-0.249581	0.51811	1.39712e-07	-1.2167	0.585481
50633081	chr22:50633081:C:T	2.72289e-19	-4.97395e-10	-1.2049	8.06447e-08	-4.97395e-10	-1.18075
50633090	chr22:50633090:C:T	1.98003e-19	-1.52348	-4.33526e-10	6.46893e-08	-1.40121	-4.33526e-10
50633367	chr22:50633367:T:G	9.61387e-20	-1.36275	-0.883214	1.27714e-08	-2.21098	-0.812619
50633601	chr22:50633601:C:G	7.032e-18	-4.97395e-10	2.04647	1.87756e-06	-4.97395e-10	1.96693
50634287	chr22:50634287:A:G	2.22764e-19	-4.97395e-10	-1.40565	6.50202e-08	-4.97395e-10	-1.39611
50634838	chr22:50634838:G:C	1.77939e-19	-1.00877	-0.621549	2.02558e-08	-2.11011	-0.452254
50635033	chr22:50635033:T:C	2.86457e-19	-0.586603	-0.56757	2.19129e-07	0.377396	-0.558542
50635843	chr22:50635843:G:C	4.20505e-19	-4.97395e-10	-0.770304	1.11968e-07	-4.97395e-10	-0.852589
50636064	chr22:50636064:A:G	5.4942e-19	-4.97395e-10	-0.502897	1.68728e-07	-4.97395e-10	-0.442515
50636106	chr22:50636106:G:A	1.94863e-19	-1.75075	0.21129	3.72499e-08	-2.29896	0.345806
50636689	chr22:50636689:G:C	2.17186e-19	-4.97395e-10	-1.43101	6.26836e-08	-4.97395e-10	-1.4327
50636904	chr22:50636904:C:T	1.85485e-19	-1.58878	-4.33526e-10	2.93196e-08	-2.19255	-4.33526e-10
50636969	chr22:50636969:G:C	1.62708e-19	-1.71981	-4.33526e-10	5.19407e-08	-1.6207	-4.33526e-10
50636975	chr22:50636975:C:A	2.2846e-19	-1.41171	0.0313108	3.56799e-08	-2.26432	0.268104
50637210	chr22:50637210:T:A	1.89938e-19	-1.82843	0.263369	3.45631e-08	-2.28492	0.256901
50637356	chr22:50637356:G:A	1.89166e-19	-1.56914	-4.33526e-10	4.52347e-08	-1.75894	-4.33526e-10
50637559	chr22:50637559:T:C	3.8127e-19	-4.97395e-10	-0.868252	9.95051e-08	-4.97395e-10	-0.970596
50637667	chr22:50637667:G:A	2.29166e-19	-1.8413	0.46399	4.21714e-08	-2.2876	0.458533
50637853	chr22:50637853:C:T	1.45147e-19	-1.83401	-4.33526e-10	2.63729e-08	-2.29847	-4.33526e-10
50638357	chr22:50638357:C:T	1.27521e-18	0.432152	-0.0930449	1.19636e-07	-0.749241	-0.0371049
50638800	chr22:50638800:T:C	2.97405e-19	-4.97395e-10	-1.11667	7.97874e-08	-4.97395e-10	-1.19144
50639027	chr22:50639027:A:G	9.12423e-20	-2.29824	-4.33526e-10	2.749e-08	-2.25698	-4.33526e-10
50639658	chr22:50639658:T:C	4.93788e-20	-2.24579	-0.66645	1.44e-08	-2.27897	-0.624608
50639659	chr22:50639659:G:T	4.94578e-20	-2.24096	-0.669676	1.43139e-08	-2.28157	-0.628003
50639662	chr22:50639662:T:C	3.7468e-20	-2.29511	-0.893166	1.2335e-08	-2.20163	-0.856739
50639740	chr22:50639740:A:G	2.69142e-19	-4.97395e-10	-1.21652	7.88586e-08	-4.97395e-10	-1.20315
50639764	chr22:50639764:C:T	2.27062e-19	-4.97395e-10	-1.38654	6.49445e-08	-4.97395e-10	-1.39727
50639823	chr22:50639823:C:T	2.19303e-18	2.23751	-1.35623	5.14478e-07	2.0484	-1.37605
50639828	chr22:50639828:CA:C	2.00252e-19	-0.301187	-1.211	1.09951e-07	0.318312	-1.18908
50639981	chr22:50639981:C:T	1.79094e-19	-1.62385	-4.33526e-10	6.40362e-08	-1.41136	-4.33526e-10
50640053	chr22:50640053:G:A	3.01207e-19	-4.97395e-10	-1.10396	8.21694e-08	-4.97395e-10	-1.16202
50640119	chr22:50640119:TG:T	1.35372e-17	3.15492	-0.453485	4.99336e-05	5.68892	-0.441274
50640192	chr22:50640192:A:G	1.10413e-18	-0.934348	1.1294	1.07398e-06	0.145017	1.2633
50640224	chr22:50640224:G:A	9.71496e-19	0.971312	-0.904235	1.79955e-07	0.544022	-0.922121
50640227	chr22:50640227:C:T	3.03654e-19	-0.860612	-0.23526	8.74118e-08	-0.862392	-0.237781
50640571	chr22:50640571:C:G	5.1095e-19	-4.97395e-10	-0.575489	1.34914e-07	-4.97395e-10	-0.666169
50640783	chr22:50640783:C:G	8.59549e-19	0.332156	-0.387509	1.6951e-07	0.0125021	-0.450392
50640793	chr22:50640793:G:A	1.10446e-19	-0.893147	-1.21409	2.61122e-08	-1.05743	-1.25097
50640876	chr22:50640876:A:G	3.42211e-19	-4.97395e-10	-0.976334	9.74465e-08	-4.97395e-10	-0.991501
50641018	chr22:50641018:A:G	4.2655e-20	-1.99135	-1.06726	9.14321e-09	-2.27424	-1.08355
50641099	chr22:50641099:G:A	2.44635e-20	-2.18397	-1.43061	6.43231e-09	-2.29449	-1.41498
50641193	chr22:50641193:C:T	3.64821e-20	-2.15979	-1.05515	9.21968e-09	-2.28014	-1.06932
50641305	chr22:50641305:A:G	2.74535e-19	-1.19668	-4.33526e-10	9.10237e-08	-1.05968	-4.33526e-10
50641557	chr22:50641557:C:T	9.32207e-20	-2.27679	-4.33526e-10	2.7025e-08	-2.27404	-4.33526e-10
50641766	chr22:50641766:T:C	2.75286e-19	-0.658113	-0.535835	1.02665e-07	-0.677521	-0.261813
50642072	chr22:50642072:GC:G	9.03527e-19	-4.97395e-10	-0.00545416	2.73772e-07	-4.97395e-10	0.0414916
50642149	chr22:50642149:G:A	2.32503e-19	-4.97395e-10	-1.36286	6.68114e-08	-4.97395e-10	-1.36893
50642216	chr22:50642216:T:C	3.42141e-19	-4.97395e-10	-0.976537	1.02163e-07	-4.97395e-10	-0.944237
50642329	chr22:50642329:A:G	2.3174e-19	-0.499244	-0.866898	7.02628e-08	-0.4425	-0.876061
50642332	chr22:50642332:A:G	2.99805e-20	-1.9779	-1.43332	4.16519e-08	-0.39293	-1.44853
50642360	chr22:50642360:G:C	1.12583e-18	-4.97395e-10	0.214519	3.42267e-07	-4.97395e-10	0.264786
50642552	chr22:50642552:T:A	1.55595e-19	-0.788613	-0.975889	3.04444e-08	-1.13341	-1.02149
50642587	chr22:50642587:T:C	1.56282e-19	-0.787158	-0.972939	3.06685e-08	-1.12888	-1.01869
50642904	chr22:50642904:T:C	5.90404e-20	-1.33566	-1.39788	1.81884e-08	-1.26022	-1.4098
50642947	chr22:50642947:G:A	1.62024e-19	-0.738575	-0.985443	3.16695e-08	-1.085	-1.03045
50643028	chr22:50643028:T:G	2.18054e-19	-4.97395e-10	-1.42702	6.28349e-08	-4.97395e-10	-1.43029
50643505	chr22:50643505:T:C	1.98166e-19	-0.684819	-0.837834	3.80875e-08	-1.04096	-0.889956
50643604	chr22:50643604:T:G	2.44765e-19	-1.31146	-4.33526e-10	8.03205e-08	-1.18478	-4.33526e-10
50645225	chr22:50645225:T:G	1.59329e-19	-1.74079	-4.33526e-10	6.13735e-08	-1.45383	-4.33526e-10
50645313	chr22:50645313:C:T	9.39196e-20	-2.26932	-4.33526e-10	2.96566e-08	-2.18112	-4.33526e-10
50645392	chr22:50645392:A:C	1.20087e-17	-4.97395e-10	2.58163	3.1789e-06	-4.97395e-10	2.49349
50645412	chr22:50645412:G:A	3.72365e-19	-4.97395e-10	-0.891885	1.11787e-07	-4.97395e-10	-0.854211
50645796	chr22:50645796:C:T	3.67359e-19	-0.337991	-0.567429	7.03148e-08	-0.692283	-0.625539
50645977	chr22:50645977:T:A	2.67508e-20	-2.15972	-1.36547	1.16472e-08	-1.7418	-1.37394
50646617	chr22:50646617:C:T	3.99261e-19	-0.364499	-0.457646	7.64438e-08	-0.713504	-0.520744
50647364	chr22:50647364:T:C	2.62867e-20	-2.18953	-1.35316	7.06026e-09	-2.29508	-1.32124
50647369	chr22:50647369:C:T	5.80707e-19	-4.97395e-10	-0.447514	1.66002e-07	-4.97395e-10	-0.458805
50647453	chr22:50647453:G:A	1.671e-19	-0.772196	-0.920973	3.25557e-08	-1.11866	-0.969196
50647974	chr22:50647974:G:A	2.12925e-19	-4.97395e-10	-1.45082	6.15012e-08	-4.97395e-10	-1.45175
50648493	chr22:50648493:C:T	2.35747e-19	-4.97395e-10	-1.349	6.86263e-08	-4.97395e-10	-1.34213
50648599	chr22:50648599:A:G	1.07668e-19	-2.13271	-4.33526e-10	2.85076e-08	-2.22063	-4.33526e-10
50648920	chr22:50648920:G:A	2.42712e-20	-2.22763	-1.39484	9.82979e-09	-1.86509	-1.4203
50649472	chr22:50649472:T:C	2.82078e-19	-0.299503	-0.870074	5.52052e-08	-0.658855	-0.900892
50649753	chr22:50649753:T:A	2.68246e-20	-2.08394	-1.4385	1.73541e-08	-1.27724	-1.43974
50650246	chr22:50650246:AAAAC:A	3.97005e-19	-4.97395e-10	-0.827811	1.08774e-07	-4.97395e-10	-0.88153
50650346	chr22:50650346:T:A	7.04209e-19	-4.97395e-10	-0.254685	2.12671e-07	-4.97395e-10	-0.21106
50650347	chr22:50650347:A:T	2.85317e-19	-1.15816	-4.33526e-10	9.79123e-08	-0.986732	-4.33526e-10
50650467	chr22:50650467:C:G	7.69563e-18	-4.97395e-10	2.13665	1.86737e-06	-4.97395e-10	1.96148
50651148	chr22:50651148:C:T	2.12581e-19	-0.635414	-0.817025	4.04244e-08	-1.00023	-0.871139
50651983	chr22:50651983:T:C	1.05109e-18	-4.97395e-10	0.145821	3.19138e-07	-4.97395e-10	0.194821
50652069	chr22:50652069:TC:T	9.56993e-20	-2.25055	-4.33526e-10	2.68234e-08	-2.28153	-4.33526e-10
50652171	chr22:50652171:G:A	2.41756e-19	-4.97395e-10	-1.32383	6.88881e-08	-4.97395e-10	-1.33832
50652174	chr22:50652174:G:T	8.96922e-19	-4.97395e-10	-0.0127907	2.42439e-07	-4.97395e-10	-0.080053
50653204	chr22:50653204:G:A	2.33409e-19	-4.97395e-10	-1.35897	6.66498e-08	-4.97395e-10	-1.37135
50653300	chr22:50653300:G:C	1.27498e-19	-1.15363	-0.810024	2.59955e-08	-1.44886	-0.864024
50653486	chr22:50653486:C:T	7.542e-20	-1.05819	-1.4305	2.01434e-08	-1.1212	-1.44673
50653781	chr22:50653781:G:A	1.31724e-19	-1.12103	-0.810024	2.67815e-08	-1.41907	-0.864024
50654147	chr22:50654147:T:C	4.37326e-19	-4.97395e-10	-0.731081	1.32007e-07	-4.97395e-10	-0.68795
50654356	chr22:50654356:C:T	9.11811e-20	-2.29891	-4.33526e-10	2.63598e-08	-2.29897	-4.33526e-10
50654517	chr22:50654517:T:C	1.41512e-19	-0.744981	-1.11439	2.96587e-08	-1.04544	-1.1356
50654657	chr22:50654657:C:T	2.42192e-19	-1.32203	-4.33526e-10	5.19827e-08	-1.61989	-4.33526e-10
50654941	chr22:50654941:G:A	1.02383e-18	-4.97395e-10	0.119542	3.09924e-07	-4.97395e-10	0.165522
50654959	chr22:50654959:T:C	2.35628e-19	-4.97395e-10	-1.3495	6.80086e-08	-4.97395e-10	-1.35117
50655751	chr22:50655751:CCA:C	1.48529e-19	-1.108	-0.702984	6.11128e-08	-0.636049	-0.822035
50656064	chr22:50656064:C:T	9.96884e-20	-1.1523	-1.05741	2.06134e-08	-1.44664	-1.09822
50656498	chr22:50656498:C:T	1.24182e-19	-1.42737	-0.56264	4.78502e-08	-1.40468	-0.298045
50656679	chr22:50656679:G:A	2.22244e-19	-1.40799	-4.33526e-10	4.48428e-08	-1.76764	-4.33526e-10
50656858	chr22:50656858:C:T	2.7122e-20	-2.14129	-1.37013	9.01868e-09	-2.08555	-1.28596
50656881	chr22:50656881:G:A	1.81745e-19	-0.709565	-0.899588	3.75252e-08	-1.0163	-0.929491
50657882	chr22:50657882:A:AC	2.89457e-20	-2.11132	-1.33502	8.3599e-09	-2.07107	-1.37629
50657905	chr22:50657905:G:A	2.37007e-19	-4.97395e-10	-1.34367	6.76573e-08	-4.97395e-10	-1.35635
50658794	chr22:50658794:G:A	6.65799e-19	-4.97395e-10	-0.310772	1.76001e-07	-4.97395e-10	-0.400314
50659034	chr22:50659034:C:G	1.50991e-19	-1.79454	-4.33526e-10	3.87373e-08	-1.914	-4.33526e-10
50659341	chr22:50659341:T:A	1.14348e-19	-1.19564	-0.876869	2.37688e-08	-1.47613	-0.926302
50659344	chr22:50659344:T:A	2.09014e-19	-1.46936	-4.33526e-10	4.27396e-08	-1.81568	-4.33526e-10
50659461	chr22:50659461:C:T	6.33015e-19	-4.97395e-10	-0.361266	1.99176e-07	-4.97395e-10	-0.276617
50660015	chr22:50660015:A:G	6.57436e-19	-0.0986843	-0.224729	2.09645e-07	-0.0663714	-0.159017
50660435	chr22:50660435:C:T	2.93796e-19	-1.43871	0.309831	8.02684e-08	-1.5691	0.38367
50660705	chr22:50660705:G:A	6.61036e-20	-1.85976	-0.760778	1.90554e-08	-1.83785	-0.785607
50661243	chr22:50661243:T:C	7.55579e-20	-1.80849	-0.678375	2.19148e-08	-1.75642	-0.727223
50661385	chr22:50661385:G:A	5.43944e-19	-4.97395e-10	-0.512914	1.55632e-07	-4.97395e-10	-0.523312
50661392	chr22:50661392:ATTCT:A	2.54176e-19	-4.97395e-10	-1.27373	7.27378e-08	-4.97395e-10	-1.28394
50661434	chr22:50661434:C:T	1.23265e-19	-1.08346	-0.913966	4.31523e-08	-1.05891	-0.747156
50661782	chr22:50661782:C:T	6.35108e-19	-4.97395e-10	-0.357965	1.98182e-07	-4.97395e-10	-0.281618
50661790	chr22:50661790:C:T	9.12162e-20	-2.29853	-4.33526e-10	2.65963e-08	-2.29003	-4.33526e-10
50662735	chr22:50662735:C:CA	2.17221e-19	-4.97395e-10	-1.43084	6.31255e-08	-4.97395e-10	-1.42568
50662891	chr22:50662891:G:A	2.43426e-19	-4.97395e-10	-1.31695	7.1647e-08	-4.97395e-10	-1.29905
50663268	chr22:50663268:T:C	2.8982e-19	-4.97395e-10	-1.1425	8.17799e-08	-4.97395e-10	-1.16677
50663510	chr22:50663510:A:C	1.12575e-19	-0.684076	-1.40407	3.01724e-08	-0.742932	-1.42094
50663610	chr22:50663610:G:A	8.00865e-19	-4.97395e-10	-0.126068	2.46227e-07	-4.97395e-10	-0.0645523
50663618	chr22:50663618:G:A	8.97736e-19	-4.97395e-10	-0.0118844	2.72451e-07	-4.97395e-10	0.0366529
50663800	chr22:50663800:G:A	8.62679e-19	-4.97395e-10	-0.0517174	2.65848e-07	-4.97395e-10	0.0121222
50663879	chr22:50663879:AGAAAT:A	2.98437e-19	-4.97395e-10	-1.1132	8.86044e-08	-4.97395e-10	-1.08662
50663885	chr22:50663885:A:AG	2.96951e-19	-4.97395e-10	-1.11819	8.81493e-08	-4.97395e-10	-1.09177
50664167	chr22:50664167:C:T	2.62963e-20	-2.1282	-1.41414	9.1872e-09	-1.91242	-1.44057
50664391	chr22:50664391:C:T	2.46949e-19	-4.97395e-10	-1.30258	7.02299e-08	-4.97395e-10	-1.31903
50664581	chr22:50664581:C:T	3.28106e-19	-4.97395e-10	-1.01842	9.71163e-08	-4.97395e-10	-0.994895
50664793	chr22:50664793:T:C	9.52646e-20	-1.70156	-0.55354	2.13407e-08	-1.89173	-0.618454
50664864	chr22:50664864:A:G	4.6039e-20	-1.55999	-1.42228	1.04352e-08	-1.78744	-1.43819
50665264	chr22:50665264:A:G	4.61459e-18	1.12858	0.496635	1.87188e-06	1.43863	0.525258
50665387	chr22:50665387:T:A	6.0873e-19	-1.64881	1.24842	1.1384e-07	-1.96718	1.13116
50665389	chr22:50665389:G:A	5.73788e-19	-1.71725	1.25775	1.08925e-07	-2.02022	1.14008
50665392	chr22:50665392:T:C	6.07694e-19	-1.66101	1.25892	1.13969e-07	-1.97612	1.14124
50665491	chr22:50665491:C:T	3.32626e-20	-1.85819	-1.44914	8.94307e-09	-1.933	-1.44692
50665492	chr22:50665492:G:A	2.57716e-19	-4.97395e-10	-1.2599	7.30564e-08	-4.97395e-10	-1.27957
50665643	chr22:50665643:A:G	2.34188e-19	-4.97395e-10	-1.35564	6.67667e-08	-4.97395e-10	-1.3696
50665739	chr22:50665739:A:T	2.12809e-19	-4.97395e-10	-1.45136	6.14523e-08	-4.97395e-10	-1.45254
50665742	chr22:50665742:A:G	4.0903e-20	-1.8607	-1.23985	1.3526e-08	-1.77223	-1.19395
50666103	chr22:50666103:G:C	8.69268e-19	-4.97395e-10	-0.0441088	2.67442e-07	-4.97395e-10	0.0180971
50666252	chr22:50666252:G:A	2.72201e-19	0.24457	-1.44979	9.84882e-08	0.470056	-1.45092
50666253	chr22:50666253:C:T	1.44279e-18	-4.97395e-10	0.462571	4.50222e-07	-4.97395e-10	0.538936
50666575	chr22:50666575:A:G	7.56326e-19	-4.97395e-10	-0.183287	2.03371e-07	-4.97395e-10	-0.255774
50666673	chr22:50666673:G:A	2.64073e-18	1.73154	-0.664485	1.14083e-06	2.07273	-0.604024
50666875	chr22:50666875:A:G	2.17185e-19	-4.97395e-10	-1.43101	6.27445e-08	-4.97395e-10	-1.43173
50666906	chr22:50666906:GTGCTCAT:G	2.61782e-19	-4.97395e-10	-1.24425	7.42254e-08	-4.97395e-10	-1.2637
50666916	chr22:50666916:ACC:A	2.61782e-19	-4.97395e-10	-1.24425	7.42254e-08	-4.97395e-10	-1.2637
50666921	chr22:50666921:A:AT	2.64201e-19	-4.97395e-10	-1.23505	7.48788e-08	-4.97395e-10	-1.25493
50666923	chr22:50666923:G:A	2.64201e-19	-4.97395e-10	-1.23505	7.48788e-08	-4.97395e-10	-1.25493
50666924	chr22:50666924:G:A	2.64302e-19	-4.97395e-10	-1.23467	7.49058e-08	-4.97395e-10	-1.25457
50666970	chr22:50666970:A:C	6.06849e-19	-4.97395e-10	-0.403481	1.80442e-07	-4.97395e-10	-0.375394
50667128	chr22:50667128:C:T	1.78048e-18	1.5164	-0.843525	7.29401e-07	1.81286	-0.791441
50667462	chr22:50667462:C:T	2.2067e-19	-4.97395e-10	-1.41509	6.30208e-08	-4.97395e-10	-1.42734
50667955	chr22:50667955:G:A	2.13383e-19	-4.97395e-10	-1.44867	6.15761e-08	-4.97395e-10	-1.45053
50668127	chr22:50668127:G:A	9.82973e-20	-2.22376	-4.33526e-10	2.77325e-08	-2.2482	-4.33526e-10
50668494	chr22:50668494:C:T	8.0176e-19	-4.97395e-10	-0.124951	2.46085e-07	-4.97395e-10	-0.0651262
50668551	chr22:50668551:G:C	6.3667e-19	0.149618	-0.505127	1.97943e-07	0.290991	-0.573817
50668607	chr22:50668607:T:G	2.15765e-19	-4.97395e-10	-1.43757	6.21852e-08	-4.97395e-10	-1.44069
50668862	chr22:50668862:T:C	2.60384e-19	-4.97395e-10	-1.2496	7.37728e-08	-4.97395e-10	-1.26981
50669401	chr22:50669401:A:G	5.09357e-19	-4.97395e-10	-0.57861	1.37851e-07	-4.97395e-10	-0.644634
50669644	chr22:50669644:G:A	2.3914e-19	-0.916939	-0.417775	9.07246e-08	-0.88	-0.182976
50670081	chr22:50670081:G:A	3.31335e-19	-0.135524	-0.873107	1.09747e-07	0.0287473	-0.901372
50670131	chr22:50670131:T:C	2.86269e-19	-4.97395e-10	-1.15483	8.10351e-08	-4.97395e-10	-1.17592
50670374	chr22:50670374:A:C	2.31552e-19	-4.97395e-10	-1.36696	6.6758e-08	-4.97395e-10	-1.36973
50671289	chr22:50671289:G:A	1.05917e-19	-2.14911	-4.33526e-10	3.01626e-08	-2.1642	-4.33526e-10
50671307	chr22:50671307:G:A	4.79728e-20	-1.50173	-1.4394	1.51693e-08	-1.42098	-1.43055
50671564	chr22:50671564:T:C	6.06823e-19	0.516132	-0.919655	2.74863e-07	0.881472	-0.836004
50672096	chr22:50672096:C:G	2.20925e-18	1.92986	-1.04121	4.56964e-06	3.82882	-0.972438
50672125	chr22:50672125:T:C	2.63945e-19	-4.97395e-10	-1.23602	7.47157e-08	-4.97395e-10	-1.25711
50672534	chr22:50672534:C:T	4.52082e-18	-4.97395e-10	1.60469	1.48548e-06	-4.97395e-10	1.73269
50672563	chr22:50672563:C:T	3.27052e-19	-4.97395e-10	-1.02164	9.67486e-08	-4.97395e-10	-0.998689
50672675	chr22:50672675:C:T	6.06701e-20	-1.69562	-1.01069	1.39454e-08	-1.87472	-1.06093
50672711	chr22:50672711:C:T	2.7806e-19	-4.97395e-10	-1.18392	7.85601e-08	-4.97395e-10	-1.20694
50672912	chr22:50672912:G:A	2.20322e-19	-4.97395e-10	-1.41667	6.30835e-08	-4.97395e-10	-1.42635
50673077	chr22:50673077:G:T	2.19091e-19	-4.97395e-10	-1.42227	6.303e-08	-4.97395e-10	-1.42719
50673288	chr22:50673288:T:C	2.24281e-19	-4.97395e-10	-1.39886	6.64112e-08	-4.97395e-10	-1.37494
50675534	chr22:50675534:C:CAGTGTGTGCAGT	2.14852e-19	-4.97395e-10	-1.44181	6.17738e-08	-4.97395e-10	-1.44733
50675556	chr22:50675556:AGT:A	4.31093e-19	-4.97395e-10	-0.745436	1.28582e-07	-4.97395e-10	-0.714238
50675568	chr22:50675568:TAGC:T	2.19907e-19	-4.97395e-10	-1.41855	6.38265e-08	-4.97395e-10	-1.41464
50675618	chr22:50675618:TGTGA:T	2.18219e-19	-4.97395e-10	-1.42626	6.28196e-08	-4.97395e-10	-1.43054
50675736	chr22:50675736:T:C	2.5105e-19	-4.97395e-10	-1.28611	7.41628e-08	-4.97395e-10	-1.26454
50676187	chr22:50676187:T:C	2.61373e-18	-4.97395e-10	1.05677	8.34404e-07	-4.97395e-10	1.15591
50676798	chr22:50676798:C:T	2.27668e-19	-4.97395e-10	-1.38387	6.63031e-08	-4.97395e-10	-1.37657
50677059	chr22:50677059:G:C	2.43785e-19	-4.97395e-10	-1.31547	7.13289e-08	-4.97395e-10	-1.3035
50677147	chr22:50677147:C:T	1.03959e-18	-1.3175	1.45232	3.12314e-07	-1.2602	1.43341
50677295	chr22:50677295:G:A	5.3411e-19	-4.97395e-10	-0.531158	1.42072e-07	-4.97395e-10	-0.614472
50677354	chr22:50677354:A:C	7.31528e-20	-1.42991	-1.0893	1.77016e-08	-1.62051	-1.07664
50677435	chr22:50677435:G:A	3.60893e-20	-2.22569	-1.00008	1.27345e-08	-2.16415	-0.862338
50678226	chr22:50678226:C:T	2.14226e-19	-4.97395e-10	-1.44473	6.16049e-08	-4.97395e-10	-1.45006
50678333	chr22:50678333:A:G	4.35908e-18	-4.97395e-10	1.56826	1.15334e-06	-4.97395e-10	1.47961
50678709	chr22:50678709:G:A	4.57031e-19	-0.285272	-0.401737	1.52563e-07	-0.107544	-0.435684
50679152	chr22:50679152:T:C	1.15184e-17	0.745509	1.79443	3.33765e-06	0.727226	1.81499
50681401	chr22:50681401:A:G	2.23672e-19	-4.97395e-10	-1.40158	6.43209e-08	-4.97395e-10	-1.40692
50682988	chr22:50682988:T:G	6.98551e-19	-0.565602	0.30285	2.41495e-07	-0.33118	0.247225
50683112	chr22:50683112:G:A	1.12729e-18	-4.97395e-10	0.215813	3.49529e-07	-4.97395e-10	0.285781
50683245	chr22:50683245:C:T	4.70338e-19	-4.97395e-10	-0.658309	1.40367e-07	-4.97395e-10	-0.626542
50683246	chr22:50683246:G:A	2.42834e-19	-4.97395e-10	-1.31938	7.04098e-08	-4.97395e-10	-1.31647
50683647	chr22:50683647:C:G	9.11776e-20	-2.29895	-4.33526e-10	2.65819e-08	-2.29057	-4.33526e-10
50684561	chr22:50684561:G:A	2.25309e-19	-4.97395e-10	-1.39429	6.4419e-08	-4.97395e-10	-1.4054
50684580	chr22:50684580:C:T	3.28877e-19	-4.97395e-10	-1.01608	9.68479e-08	-4.97395e-10	-0.997662
50684859	chr22:50684859:A:G	3.70045e-19	-0.898136	-4.33526e-10	1.07466e-07	-0.893626	-4.33526e-10
50684983	chr22:50684983:C:T	1.97831e-19	-1.52435	-4.33526e-10	8.2593e-08	-1.15688	-4.33526e-10
50685039	chr22:50685039:T:C	2.79391e-20	-2.22896	-1.25277	7.91668e-09	-2.26247	-1.23937
50685221	chr22:50685221:C:T	3.46053e-20	-1.94212	-1.32563	7.70859e-09	-2.17663	-1.35184
50687044	chr22:50687044:G:A	2.29494e-19	-4.97395e-10	-1.37588	6.69638e-08	-4.97395e-10	-1.36665
50687241	chr22:50687241:C:T	2.20598e-19	-4.97395e-10	-1.41542	6.30455e-08	-4.97395e-10	-1.42695
50687370	chr22:50687370:G:A	9.94584e-20	-2.21202	-4.33526e-10	2.71437e-08	-2.26966	-4.33526e-10
50687403	chr22:50687403:T:G	4.63388e-19	-4.97395e-10	-0.673196	1.37747e-07	-4.97395e-10	-0.645385
50687485	chr22:50687485:A:G	2.18593e-20	-2.27499	-1.45214	6.86507e-09	-2.19157	-1.45279
50687647	chr22:50687647:G:A	4.46766e-20	-2.23658	-0.775725	2.61875e-08	-1.74591	-0.559608
50687774	chr22:50687774:T:C	2.88645e-17	-4.97395e-10	3.45861	7.9627e-06	-4.97395e-10	3.41172
50687965	chr22:50687965:G:A	2.18292e-19	-4.97395e-10	-1.42593	6.32692e-08	-4.97395e-10	-1.42341
50688558	chr22:50688558:C:T	3.32805e-20	-2.06811	-1.23868	7.76764e-09	-2.24664	-1.27419
50689292	chr22:50689292:G:C	2.26597e-19	-4.97395e-10	-1.38859	6.47436e-08	-4.97395e-10	-1.40037
50689806	chr22:50689806:T:A	2.1256e-19	-4.97395e-10	-1.45254	6.14107e-08	-4.97395e-10	-1.45322
50690119	chr22:50690119:T:C	2.49642e-19	-4.97395e-10	-1.29173	7.20646e-08	-4.97395e-10	-1.29324
50690220	chr22:50690220:T:C	6.91026e-20	-2.22361	-0.352555	1.72458e-08	-2.2881	-0.435136
50690221	chr22:50690221:G:A	5.448e-20	-2.24235	-0.57158	1.36573e-08	-2.2933	-0.66323
50690451	chr22:50690451:C:T	2.12605e-19	-4.97395e-10	-1.45232	6.14186e-08	-4.97395e-10	-1.45309
50691107	chr22:50691107:C:T	2.55951e-19	-4.97395e-10	-1.26677	7.38485e-08	-4.97395e-10	-1.26879
50691970	chr22:50691970:T:C	3.82699e-19	-0.86451	-4.33526e-10	1.15206e-07	-0.824078	-4.33526e-10
50692093	chr22:50692093:T:TA	4.4257e-19	-4.97395e-10	-0.719162	1.24784e-07	-4.97395e-10	-0.74422
50692560	chr22:50692560:C:T	4.72872e-19	-4.97395e-10	-0.652935	1.40903e-07	-4.97395e-10	-0.62273
50692925	chr22:50692925:G:A	3.67316e-19	-4.97395e-10	-0.905537	1.0862e-07	-4.97395e-10	-0.882951
50692956	chr22:50692956:G:A	1.56301e-17	-4.97395e-10	2.8452	4.42879e-06	-4.97395e-10	2.82508
50693048	chr22:50693048:T:C	2.47973e-19	-4.97395e-10	-1.29844	7.28318e-08	-4.97395e-10	-1.28265
50693112	chr22:50693112:C:T	4.08379e-19	-4.97395e-10	-0.799564	1.14087e-07	-4.97395e-10	-0.83384
50693139	chr22:50693139:G:C	2.23112e-19	-4.97395e-10	-1.40409	6.49787e-08	-4.97395e-10	-1.39674
50693237	chr22:50693237:A:T	3.80211e-20	-2.28867	-0.884953	1.02522e-08	-2.29109	-0.952221
50693308	chr22:50693308:C:T	6.68153e-18	-4.97395e-10	1.99534	1.95331e-06	-4.97395e-10	2.00647
50694736	chr22:50694736:C:A	2.34602e-19	-4.97395e-10	-1.35387	6.68883e-08	-4.97395e-10	-1.36778
50694818	chr22:50694818:G:A	3.94123e-19	-4.97395e-10	-0.835098	1.16667e-07	-4.97395e-10	-0.811482
50695090	chr22:50695090:G:A	9.12213e-20	-2.29847	-4.33526e-10	2.72908e-08	-2.26425	-4.33526e-10
50695096	chr22:50695096:C:T	2.83951e-19	-1.16296	-4.33526e-10	6.52239e-08	-1.39298	-4.33526e-10
50695124	chr22:50695124:C:T	2.38781e-19	-4.97395e-10	-1.33621	6.80363e-08	-4.97395e-10	-1.35076
50695642	chr22:50695642:C:T	2.354e-19	-4.97395e-10	-1.35047	6.7089e-08	-4.97395e-10	-1.36478
50695758	chr22:50695758:A:G	1.46379e-18	-4.97395e-10	0.477023	4.61172e-07	-4.97395e-10	0.562967
50695959	chr22:50695959:G:A	9.79242e-20	-2.22757	-4.33526e-10	3.00605e-08	-2.16759	-4.33526e-10
50696106	chr22:50696106:A:C	4.70542e-19	-4.97395e-10	-0.657875	1.28691e-07	-4.97395e-10	-0.713392
50696812	chr22:50696812:T:C	2.18958e-20	-2.29876	-1.42671	6.34143e-09	-2.29881	-1.42489
50696866	chr22:50696866:G:A	3.54258e-19	-4.97395e-10	-0.941734	1.04698e-07	-4.97395e-10	-0.919724
50696956	chr22:50696956:C:T	9.93468e-20	-2.21314	-4.33526e-10	2.84776e-08	-2.22169	-4.33526e-10
50697017	chr22:50697017:A:C	2.4551e-19	-4.97395e-10	-1.30842	7.20911e-08	-4.97395e-10	-1.29287
50697167	chr22:50697167:A:T	5.85404e-20	-2.29127	-0.450771	2.94233e-08	-2.07856	-0.110455
50697980	chr22:50697980:C:T	8.94893e-20	-2.12273	-0.194914	2.21526e-08	-2.25568	-0.217176
50697991	chr22:50697991:G:A	2.1348e-19	-4.97395e-10	-1.44821	6.16402e-08	-4.97395e-10	-1.44949
50698821	chr22:50698821:T:C	3.32404e-20	-1.85866	-1.44934	6.71567e-09	-2.21464	-1.45172
50699095	chr22:50699095:C:T	2.22168e-19	-4.97395e-10	-1.40833	6.36425e-08	-4.97395e-10	-1.41752
50699458	chr22:50699458:C:T	2.80604e-19	-4.97395e-10	-1.17481	8.4488e-08	-4.97395e-10	-1.1342
50699706	chr22:50699706:G:T	4.02716e-19	-4.97395e-10	-0.813528	1.1926e-07	-4.97395e-10	-0.789495
50699792	chr22:50699792:C:T	2.38491e-19	-4.97395e-10	-1.33743	7.00724e-08	-4.97395e-10	-1.32127
50699977	chr22:50699977:G:A	3.83638e-19	-4.97395e-10	-0.862062	1.08415e-07	-4.97395e-10	-0.884842
50699984	chr22:50699984:G:A	2.53976e-18	-4.97395e-10	1.02807	8.04889e-07	-4.97395e-10	1.1199
50700325	chr22:50700325:A:G	2.96404e-20	-1.97854	-1.44409	6.43445e-09	-2.26111	-1.44802
50700750	chr22:50700750:C:T	9.02122e-20	-2.07618	-0.233415	2.23545e-08	-2.26051	-0.203264
50700859	chr22:50700859:G:A	2.31438e-19	-4.97395e-10	-1.36745	6.64575e-08	-4.97395e-10	-1.37424
50700952	chr22:50700952:T:C	3.25354e-20	-1.87702	-1.45241	6.70511e-09	-2.21443	-1.4535
50701207	chr22:50701207:C:T	2.65515e-20	-2.08942	-1.44325	6.54955e-09	-2.24731	-1.4441
50701680	chr22:50701680:C:G	3.4768e-19	-4.97395e-10	-0.960477	9.85678e-08	-4.97395e-10	-0.980059
50701742	chr22:50701742:T:G	3.8099e-19	-4.97395e-10	-0.868987	1.12037e-07	-4.97395e-10	-0.851978
50701888	chr22:50701888:C:T	2.50599e-20	-2.29896	-1.29153	7.38108e-09	-2.29555	-1.27633
50701970	chr22:50701970:C:G	4.91866e-20	-1.96176	-0.954377	3.14497e-08	-1.32617	-0.796239
50702214	chr22:50702214:C:T	5.1902e-19	-4.97395e-10	-0.559817	1.55733e-07	-4.97395e-10	-0.522662
50702597	chr22:50702597:C:T	2.88665e-19	-4.97395e-10	-1.14649	8.63407e-08	-4.97395e-10	-1.1125
50702851	chr22:50702851:T:C	2.86434e-19	-4.97395e-10	-1.15425	8.1902e-08	-4.97395e-10	-1.16528
50702982	chr22:50702982:G:C	1.22127e-19	-1.42544	-0.581252	4.11423e-08	-1.14554	-0.708228
50703380	chr22:50703380:A:G	6.28621e-19	-4.97395e-10	-0.368232	1.86676e-07	-4.97395e-10	-0.341432
50703502	chr22:50703502:A:T	2.39852e-19	-4.97395e-10	-1.33174	7.0837e-08	-4.97395e-10	-1.31042
50703852	chr22:50703852:C:T	2.88993e-19	-4.97395e-10	-1.14536	8.65615e-08	-4.97395e-10	-1.10995
50703953	chr22:50703953:G:A	2.80643e-20	-2.17516	-1.3021	1.04213e-08	-1.90271	-1.32425
50704072	chr22:50704072:C:T	2.20343e-19	-4.97395e-10	-1.41657	6.34105e-08	-4.97395e-10	-1.42118
50704264	chr22:50704264:T:A	6.36539e-19	-4.97395e-10	-0.355715	1.71501e-07	-4.97395e-10	-0.426218
50704551	chr22:50704551:G:T	1.95261e-19	-1.4516	-0.0858246	3.17438e-08	-1.93244	-0.180664
50705202	chr22:50705202:C:T	5.07814e-19	-4.97395e-10	-0.581646	1.51541e-07	-4.97395e-10	-0.54995
50705740	chr22:50705740:A:G	6.21381e-20	-1.70077	-0.981629	3.05645e-08	-1.19957	-0.951398
50706637	chr22:50706637:A:T	2.36659e-19	-4.97395e-10	-1.34514	6.95146e-08	-4.97395e-10	-1.32927
50706708	chr22:50706708:C:T	3.7208e-20	-1.86372	-1.33152	8.43317e-09	-2.13739	-1.30124
50706714	chr22:50706714:C:T	2.328e-19	-4.97395e-10	-1.36158	6.8234e-08	-4.97395e-10	-1.34786
50706886	chr22:50706886:G:A	2.37707e-19	-4.97395e-10	-1.34072	6.97494e-08	-4.97395e-10	-1.3259
50707013	chr22:50707013:T:G	2.31333e-19	-4.97395e-10	-1.3679	6.77399e-08	-4.97395e-10	-1.35513
50707014	chr22:50707014:T:C	2.31177e-19	-4.97395e-10	-1.36858	6.76857e-08	-4.97395e-10	-1.35593
50707259	chr22:50707259:T:C	2.41558e-19	-4.97395e-10	-1.32465	7.10526e-08	-4.97395e-10	-1.30738
50707274	chr22:50707274:C:G	9.81376e-20	-2.22539	-4.33526e-10	3.2796e-08	-2.0805	-4.33526e-10
50707353	chr22:50707353:C:T	3.35033e-20	-2.10151	-1.19861	8.31957e-09	-2.29174	-1.16045
50707942	chr22:50707942:A:G	2.41532e-19	-4.97395e-10	-1.32476	6.90322e-08	-4.97395e-10	-1.33623
50707973	chr22:50707973:T:G	2.15358e-19	-4.97395e-10	-1.43946	6.18545e-08	-4.97395e-10	-1.44602
50708011	chr22:50708011:A:G	6.98641e-20	-1.96117	-0.604035	1.70244e-08	-2.17387	-0.562282
50708050	chr22:50708050:C:T	2.69497e-19	-4.97395e-10	-1.2152	7.44754e-08	-4.97395e-10	-1.26033
50708224	chr22:50708224:A:G	4.65604e-19	-4.97395e-10	-0.668425	1.37756e-07	-4.97395e-10	-0.645319
50708275	chr22:50708275:C:T	2.41159e-19	-4.97395e-10	-1.32631	6.89457e-08	-4.97395e-10	-1.33748
50708290	chr22:50708290:AC:A	2.2768e-20	-2.29067	-1.39573	8.13602e-09	-2.07915	-1.39536
50708307	chr22:50708307:T:C	2.70388e-20	-2.13108	-1.38341	9.41094e-09	-1.93337	-1.39556
50708309	chr22:50708309:A:T	2.63389e-20	-2.16937	-1.37135	8.99251e-09	-1.98977	-1.38464
50708355	chr22:50708355:T:C	3.63581e-19	-4.97395e-10	-0.915758	9.70128e-08	-4.97395e-10	-0.995961
50708356	chr22:50708356:G:A	3.0283e-19	-4.97395e-10	-1.09859	8.2001e-08	-4.97395e-10	-1.16407
50708812	chr22:50708812:G:A	3.46853e-19	-4.97395e-10	-0.962859	9.38737e-08	-4.97395e-10	-1.02885
50708941	chr22:50708941:TG:T	3.44143e-19	-4.97395e-10	-0.970702	9.32143e-08	-4.97395e-10	-1.0359
50709111	chr22:50709111:G:A	2.13121e-19	-4.97395e-10	-1.4499	6.14071e-08	-4.97395e-10	-1.45328
50709749	chr22:50709749:T:C	2.67199e-19	-4.97395e-10	-1.22377	7.98456e-08	-4.97395e-10	-1.19071
50709996	chr22:50709996:G:A	1.21442e-19	-1.92197	-0.0903475	3.46849e-08	-2.29864	0.274139
50709999	chr22:50709999:C:T	4.63318e-19	-4.97395e-10	-0.673347	1.37954e-07	-4.97395e-10	-0.643885
50710439	chr22:50710439:C:T	4.06637e-19	-4.97395e-10	-0.803838	1.20725e-07	-4.97395e-10	-0.777286
50710567	chr22:50710567:G:A	6.48167e-20	-2.16984	-0.470353	2.11975e-08	-2.29736	-0.219558
50710892	chr22:50710892:C:G	3.30223e-20	-1.86241	-1.45216	1.20804e-08	-1.6305	-1.44872
50711564	chr22:50711564:C:T	2.30787e-19	-4.97395e-10	-1.37026	6.52849e-08	-4.97395e-10	-1.39204
50711739	chr22:50711739:T:C	2.60345e-20	-2.11155	-1.44079	8.62459e-09	-1.96928	-1.44691
50712000	chr22:50712000:C:T	2.3753e-20	-2.19664	-1.44741	6.35759e-09	-2.29715	-1.424
50712001	chr22:50712001:G:A	2.75557e-19	-4.97395e-10	-1.19297	7.77551e-08	-4.97395e-10	-1.21724
50712343	chr22:50712343:A:G	3.07938e-20	-2.00131	-1.38314	2.08847e-08	-1.21294	-1.31885
50712355	chr22:50712355:G:A	2.96915e-19	-4.97395e-10	-1.11831	8.75744e-08	-4.97395e-10	-1.09832
50713036	chr22:50713036:A:G	3.74565e-20	-1.78495	-1.40363	8.66334e-09	-2.02665	-1.38505
50713118	chr22:50713118:C:T	5.81344e-19	-4.97395e-10	-0.446418	1.74101e-07	-4.97395e-10	-0.41117
50713194	chr22:50713194:C:T	2.89709e-19	-4.97395e-10	-1.14288	8.30441e-08	-4.97395e-10	-1.15143
50713296	chr22:50713296:C:T	2.22466e-20	-2.25943	-1.45014	7.2328e-09	-2.14312	-1.44906
50713346	chr22:50713346:A:G	2.41477e-20	-2.28473	-1.34284	9.23847e-09	-2.06367	-1.28376
50713574	chr22:50713574:C:T	2.66208e-19	-4.97395e-10	-1.22748	7.68374e-08	-4.97395e-10	-1.22911
50713908	chr22:50713908:A:G	2.99694e-19	-1.109	-4.33526e-10	6.33785e-08	-1.42168	-4.33526e-10
50714126	chr22:50714126:A:G	6.15654e-20	-1.40491	-1.28675	9.38054e-09	-2.09463	-1.23754
50714333	chr22:50714333:G:C	2.86139e-20	-2.00508	-1.45279	6.7368e-09	-2.21198	-1.45124
50714592	chr22:50714592:G:C	8.55466e-19	-4.97395e-10	-0.0601139	2.44747e-07	-4.97395e-10	-0.0705802
50714785	chr22:50714785:C:G	2.61194e-19	-4.97395e-10	-1.2465	7.69752e-08	-4.97395e-10	-1.22732
50714943	chr22:50714943:G:A	1.33662e-19	-1.91645	-4.33526e-10	2.76889e-08	-2.24977	-4.33526e-10
50715081	chr22:50715081:G:A	9.30568e-19	-4.97395e-10	0.0240352	2.84839e-07	-4.97395e-10	0.0811203
50715167	chr22:50715167:C:T	4.07682e-20	-1.66438	-1.43948	1.53784e-08	-1.3902	-1.44764
50715400	chr22:50715400:C:T	2.12762e-19	-4.97395e-10	-1.45159	6.15537e-08	-4.97395e-10	-1.45089
50716159	chr22:50716159:A:G	2.15072e-19	-4.97395e-10	-1.44079	6.20876e-08	-4.97395e-10	-1.44226
50716401	chr22:50716401:C:T	2.65396e-19	-4.97395e-10	-1.23054	7.50206e-08	-4.97395e-10	-1.25304
50716554	chr22:50716554:C:T	4.59496e-20	-1.89211	-1.0921	1.33729e-08	-1.85146	-1.12611
50716723	chr22:50716723:T:C	3.34027e-20	-1.94743	-1.35569	8.4534e-09	-2.06381	-1.37242
50716900	chr22:50716900:G:A	2.23295e-19	-4.97395e-10	-1.40327	6.44451e-08	-4.97395e-10	-1.40499
50717018	chr22:50717018:A:T	3.71674e-20	-2.20492	-0.991413	1.209e-08	-2.1013	-0.977123
50717398	chr22:50717398:A:G	1.2016e-19	-1.01506	-1.00787	1.74294e-08	-1.80329	-0.909351
50717650	chr22:50717650:G:A	7.93817e-20	-1.69841	-0.739083	1.65638e-08	-2.03553	-0.728058
50717681	chr22:50717681:G:A	1.65022e-19	-0.252674	-1.45301	2.85941e-08	-0.764403	-1.4532
50717832	chr22:50717832:G:A	3.3304e-19	-4.97395e-10	-1.0035	9.39096e-08	-4.97395e-10	-1.02847
50718194	chr22:50718194:G:A	3.07725e-19	-4.97395e-10	-1.08255	8.67579e-08	-4.97395e-10	-1.10768
50718274	chr22:50718274:T:G	2.93175e-19	-4.97395e-10	-1.13099	8.2946e-08	-4.97395e-10	-1.15261
50718278	chr22:50718278:C:T	2.13184e-19	-4.97395e-10	-1.44961	6.17858e-08	-4.97395e-10	-1.44713
50718304	chr22:50718304:G:A	2.50633e-20	-2.13792	-1.45243	6.36068e-09	-2.26818	-1.45249
50718512	chr22:50718512:G:A	3.65879e-19	-4.97395e-10	-0.909457	9.97248e-08	-4.97395e-10	-0.96839
50718925	chr22:50718925:C:T	1.04313e-19	-2.16436	-4.33526e-10	2.86127e-08	-2.21695	-4.33526e-10
50719055	chr22:50719055:C:T	3.95948e-20	-2.12098	-1.01209	8.09331e-09	-2.29878	-1.18099
50719103	chr22:50719103:G:A	9.87733e-20	-2.25694	0.0380067	3.04641e-08	-2.27492	0.120666
50719128	chr22:50719128:C:G	3.3145e-19	-4.97395e-10	-1.00828	9.093e-08	-4.97395e-10	-1.06071
50719873	chr22:50719873:T:C	3.76919e-20	-2.21566	-0.966659	1.21205e-08	-2.12206	-0.953848
50719917	chr22:50719917:C:T	8.25125e-19	-4.97395e-10	-0.0962251	2.48931e-07	-4.97395e-10	-0.0536266
50719992	chr22:50719992:G:A	3.50088e-19	-4.97395e-10	-0.953576	9.90664e-08	-4.97395e-10	-0.975014
50720089	chr22:50720089:G:A	2.17787e-19	-4.97395e-10	-1.42824	6.24554e-08	-4.97395e-10	-1.43635
50722591	chr22:50722591:C:T	3.47653e-20	-2.02318	-1.23996	8.01088e-09	-2.2522	-1.23781
50722665	chr22:50722665:C:T	3.87903e-20	-2.2477	-0.905892	1.21326e-08	-2.17488	-0.900024
50722712	chr22:50722712:G:A	2.62185e-19	-4.97395e-10	-1.24271	7.69137e-08	-4.97395e-10	-1.22812
50723192	chr22:50723192:C:T	2.13442e-19	-4.97395e-10	-1.44839	6.18834e-08	-4.97395e-10	-1.44555
50723631	chr22:50723631:G:A	2.77262e-20	-2.03705	-1.45233	6.91729e-09	-2.18375	-1.45303
50723670	chr22:50723670:C:G	9.44089e-20	-2.26413	-4.33526e-10	2.82753e-08	-2.22882	-4.33526e-10
50723673	chr22:50723673:C:T	2.46934e-19	-4.97395e-10	-1.30264	7.28395e-08	-4.97395e-10	-1.28255
50723741	chr22:50723741:C:G	2.14302e-19	-4.97395e-10	-1.44437	6.20402e-08	-4.97395e-10	-1.44302
50723882	chr22:50723882:C:T	3.77119e-19	-4.97395e-10	-0.879199	1.10367e-07	-4.97395e-10	-0.866993
50724086	chr22:50724086:A:G	3.35864e-19	-4.97395e-10	-0.995055	9.18319e-08	-4.97395e-10	-1.05084
50724536	chr22:50724536:C:T	2.21474e-19	-4.97395e-10	-1.41145	6.45604e-08	-4.97395e-10	-1.4032
50724710	chr22:50724710:C:T	3.57591e-20	-2.1855	-1.04946	7.86544e-09	-2.29777	-1.21056
50724858	chr22:50724858:G:A	2.1271e-19	-4.97395e-10	-1.45183	6.15108e-08	-4.97395e-10	-1.45159
50725369	chr22:50725369:C:T	2.25164e-19	-4.97395e-10	-1.39493	6.46799e-08	-4.97395e-10	-1.40135
50725464	chr22:50725464:T:A	2.43355e-19	-4.97395e-10	-1.31724	7.12843e-08	-4.97395e-10	-1.30413
50725482	chr22:50725482:C:T	9.14514e-20	-2.29595	-4.33526e-10	2.63893e-08	-2.29785	-4.33526e-10
50725681	chr22:50725681:G:C	2.70167e-20	-2.14557	-1.36973	6.76236e-09	-2.29897	-1.36046
50725687	chr22:50725687:C:T	2.4734e-20	-2.1627	-1.44089	6.26064e-09	-2.29883	-1.43769
50725795	chr22:50725795:C:T	2.13372e-19	-4.97395e-10	-1.44872	6.17551e-08	-4.97395e-10	-1.44763
50725859	chr22:50725859:T:C	3.01667e-20	-2.1394	-1.26562	8.07772e-09	-2.23629	-1.2454
50726558	chr22:50726558:G:A	4.53599e-19	-4.97395e-10	-0.694546	1.2268e-07	-4.97395e-10	-0.761228
50726962	chr22:50726962:C:T	9.45319e-20	-0.812772	-1.45005	1.97174e-08	-1.13863	-1.45067
50726994	chr22:50726994:C:T	2.16877e-19	-4.97395e-10	-1.43243	6.28842e-08	-4.97395e-10	-1.42951
50727236	chr22:50727236:G:A	4.04763e-20	-1.99559	-1.11545	1.02316e-08	-2.14924	-1.09608
50727291	chr22:50727291:G:A	2.39721e-19	-4.97395e-10	-1.33229	6.84281e-08	-4.97395e-10	-1.34502
50727426	chr22:50727426:G:A	2.74357e-19	-4.97395e-10	-1.19733	7.74875e-08	-4.97395e-10	-1.22069
50727799	chr22:50727799:G:A	2.62454e-19	-4.97395e-10	-1.24169	7.44304e-08	-4.97395e-10	-1.26094
50728035	chr22:50728035:CAGTG:C	3.04814e-19	-4.97395e-10	-1.09206	8.65117e-08	-4.97395e-10	-1.11052
50728425	chr22:50728425:G:A	2.83825e-19	-4.97395e-10	-1.1634	8.29257e-08	-4.97395e-10	-1.15286
50728812	chr22:50728812:C:T	2.30708e-19	-4.97395e-10	-1.37061	6.60711e-08	-4.97395e-10	-1.38007
50728816	chr22:50728816:AG:A	1.0845e-19	-2.12547	-4.33526e-10	2.85866e-08	-2.21787	-4.33526e-10
50729176	chr22:50729176:C:T	8.60156e-19	-0.0546459	-4.33526e-10	2.34682e-07	-0.112572	-4.33526e-10
50729780	chr22:50729780:C:T	2.12915e-19	-4.97395e-10	-1.45087	6.16591e-08	-4.97395e-10	-1.44918
50731854	chr22:50731854:T:TCACTGC	2.1864e-19	-4.97395e-10	-1.42433	6.31033e-08	-4.97395e-10	-1.42603
50733239	chr22:50733239:G:A	2.30443e-19	0.0137522	-1.38551	3.98478e-08	-0.504724	-1.38101
50733978	chr22:50733978:G:A	2.66243e-19	-4.97395e-10	-1.22735	7.85424e-08	-4.97395e-10	-1.20717
50734032	chr22:50734032:T:C	1.66303e-19	-0.24637	-1.45158	2.76987e-08	-0.798531	-1.45089
50734477	chr22:50734477:G:A	2.20549e-19	-4.97395e-10	-1.41564	6.4335e-08	-4.97395e-10	-1.4067
50734613	chr22:50734613:G:A	2.26085e-20	-2.29618	-1.39725	6.75653e-09	-2.27261	-1.38768
50735017	chr22:50735017:G:A	2.3822e-19	-4.97395e-10	-1.33857	6.77552e-08	-4.97395e-10	-1.3549
50735114	chr22:50735114:T:C	3.61197e-20	-1.77828	-1.44664	1.32488e-08	-1.54697	-1.43993
50735234	chr22:50735234:A:G	2.11394e-18	-4.97395e-10	0.84455	5.43757e-07	-4.97395e-10	0.727698
50735640	chr22:50735640:G:A	2.20169e-19	-4.97395e-10	-1.41737	6.31933e-08	-4.97395e-10	-1.42461
50735865	chr22:50735865:C:T	2.52816e-19	-4.97395e-10	-1.2791	7.19597e-08	-4.97395e-10	-1.2947
50736001	chr22:50736001:T:C	2.19569e-19	-4.97395e-10	-1.42009	6.38287e-08	-4.97395e-10	-1.4146
50736167	chr22:50736167:A:G	2.12727e-19	-4.97395e-10	-1.45175	6.15348e-08	-4.97395e-10	-1.4512
50736181	chr22:50736181:G:A	2.27993e-19	-4.97395e-10	-1.38244	6.52975e-08	-4.97395e-10	-1.39185
50736234	chr22:50736234:T:C	1.32069e-19	-1.33644	-0.591994	9.28528e-08	-0.437234	-0.602555
50736511	chr22:50736511:C:T	4.4571e-20	-1.6211	-1.39358	6.52421e-09	-2.26667	-1.42861
50737387	chr22:50737387:T:C	2.20162e-19	-4.97395e-10	-1.4174	6.32724e-08	-4.97395e-10	-1.42335
50737736	chr22:50737736:T:C	1.12244e-19	-2.09108	-4.33526e-10	3.56773e-08	-1.99629	-4.33526e-10
50738115	chr22:50738115:C:T	2.18604e-19	-4.97395e-10	-1.4245	6.25331e-08	-4.97395e-10	-1.43511
50738594	chr22:50738594:C:T	7.94611e-19	-0.133908	-4.33526e-10	9.66745e-08	-0.999455	-4.33526e-10
50738829	chr22:50738829:C:T	1.31987e-19	-1.92905	-4.33526e-10	3.347e-08	-2.06016	-4.33526e-10
50739098	chr22:50739098:A:G	2.88518e-19	-4.97395e-10	-1.147	8.17004e-08	-4.97395e-10	-1.16775
50739500	chr22:50739500:G:A	3.71616e-19	-4.97395e-10	-0.893898	1.01664e-07	-4.97395e-10	-0.949134
50739570	chr22:50739570:T:C	1.12393e-18	-4.97395e-10	0.212822	3.09266e-07	-4.97395e-10	0.163396
50739662	chr22:50739662:G:A	7.84306e-20	-1.00239	-1.44715	1.83891e-08	-1.21762	-1.44143
50740260	chr22:50740260:A:G	2.98817e-19	-4.97395e-10	-1.11193	8.73979e-08	-4.97395e-10	-1.10033
50740601	chr22:50740601:T:C	5.06362e-19	-4.97395e-10	-0.584508	1.3634e-07	-4.97395e-10	-0.65565
50741145	chr22:50741145:T:G	3.01304e-19	-4.97395e-10	-1.10364	8.81321e-08	-4.97395e-10	-1.09197
50741239	chr22:50741239:G:A	2.21744e-19	-4.97395e-10	-1.41023	6.34565e-08	-4.97395e-10	-1.42045
50741342	chr22:50741342:G:A	2.43808e-20	-2.16776	-1.4502	6.35459e-09	-2.28187	-1.43976
50741746	chr22:50741746:T:C	1.17828e-19	-2.04253	-4.33526e-10	2.71348e-08	-2.26999	-4.33526e-10
50742073	chr22:50742073:T:C	4.79003e-20	-2.24884	-0.693798	2.15089e-08	-1.81281	-0.689521
50742147	chr22:50742147:C:T	3.06088e-19	-4.97395e-10	-1.08789	8.95557e-08	-4.97395e-10	-1.07594
50742400	chr22:50742400:C:T	2.12334e-19	-4.97395e-10	-1.4536	6.14546e-08	-4.97395e-10	-1.45251
50742404	chr22:50742404:C:T	2.12345e-19	-4.97395e-10	-1.45355	6.14135e-08	-4.97395e-10	-1.45317
50742442	chr22:50742442:G:T	2.14652e-19	-4.97395e-10	-1.44274	6.1824e-08	-4.97395e-10	-1.44651
50742450	chr22:50742450:A:G	2.36939e-20	-2.21804	-1.4285	7.44723e-09	-2.1447	-1.41826
50742506	chr22:50742506:C:T	5.88613e-20	-1.35391	-1.38267	1.96352e-08	-1.20284	-1.39064
50742570	chr22:50742570:T:C	4.34463e-19	-4.97395e-10	-0.737649	1.15808e-07	-4.97395e-10	-0.818875
50742678	chr22:50742678:TG:T	2.30769e-19	-4.97395e-10	-1.37034	6.56507e-08	-4.97395e-10	-1.38646
50742679	chr22:50742679:G:A	2.13407e-19	-4.97395e-10	-1.44856	6.20384e-08	-4.97395e-10	-1.44305
50742680	chr22:50742680:G:A	2.31205e-19	-4.97395e-10	-1.36845	6.57438e-08	-4.97395e-10	-1.38504
50742689	chr22:50742689:G:A	2.1242e-19	-4.97395e-10	-1.45319	6.1387e-08	-4.97395e-10	-1.45361
50742866	chr22:50742866:G:C	4.85548e-19	-4.97395e-10	-0.626482	1.29883e-07	-4.97395e-10	-0.704174
50742951	chr22:50742951:AC:A	2.61888e-20	-2.24097	-1.30546	8.75297e-09	-2.1636	-1.23781
50743091	chr22:50743091:A:G	2.97712e-20	-1.99494	-1.42328	9.52307e-09	-1.89853	-1.41856
50743121	chr22:50743121:C:T	2.12332e-19	-4.97395e-10	-1.45361	6.14184e-08	-4.97395e-10	-1.45309
50743172	chr22:50743172:A:G	2.39087e-20	-2.28539	-1.35213	7.29462e-09	-2.22544	-1.35823
50743180	chr22:50743180:C:T	2.13326e-19	-4.97395e-10	-1.44894	6.19437e-08	-4.97395e-10	-1.44458
50743491	chr22:50743491:G:C	3.95205e-20	-2.24951	-0.885428	1.75447e-08	-1.80766	-0.898394
50743558	chr22:50743558:T:C	2.26236e-20	-2.27369	-1.41908	6.58828e-09	-2.24613	-1.43938
50743575	chr22:50743575:A:G	2.30138e-19	-4.97395e-10	-1.37308	6.57889e-08	-4.97395e-10	-1.38435
50743662	chr22:50743662:G:A	9.93572e-20	-2.22429	0.0112557	2.9702e-08	-2.17485	-0.00473922
50743971	chr22:50743971:A:G	4.68387e-20	-2.23858	-0.726471	1.42823e-08	-2.23523	-0.676549
50744019	chr22:50744019:G:A	8.17767e-19	-4.97395e-10	-0.105183	2.14768e-07	-4.97395e-10	-0.201246
50744417	chr22:50744417:C:T	2.27788e-19	-4.97395e-10	-1.38334	6.73232e-08	-4.97395e-10	-1.3613
50744589	chr22:50744589:C:T	3.26894e-20	-2.29775	-1.02696	1.30558e-08	-2.09252	-0.909051
50744827	chr22:50744827:A:G	3.33202e-20	-2.09389	-1.21171	1.12843e-08	-1.9351	-1.21229
50745392	chr22:50745392:A:G	2.14159e-19	-4.97395e-10	-1.44504	6.22403e-08	-4.97395e-10	-1.4398
50745507	chr22:50745507:C:T	2.72165e-20	-2.29539	-1.21255	7.83989e-09	-2.26249	-1.24909
50745621	chr22:50745621:T:C	2.2358e-19	-4.97395e-10	-1.40199	6.49909e-08	-4.97395e-10	-1.39656
50745797	chr22:50745797:T:C	3.37101e-19	-4.97395e-10	-0.991377	1.00401e-07	-4.97395e-10	-0.961629
50745827	chr22:50745827:C:T	5.72406e-20	-2.054	-0.710495	1.87729e-08	-1.86523	-0.773157
50745951	chr22:50745951:C:T	2.88482e-19	-4.97395e-10	-1.14713	7.9086e-08	-4.97395e-10	-1.20027
50745965	chr22:50745965:G:A	2.77832e-19	-4.97395e-10	-1.18474	7.63996e-08	-4.97395e-10	-1.23483
50746136	chr22:50746136:G:A	2.21734e-19	-4.97395e-10	-1.41028	6.35526e-08	-4.97395e-10	-1.41894
50746303	chr22:50746303:C:T	2.35944e-19	-4.97395e-10	-1.34817	6.81457e-08	-4.97395e-10	-1.34916
50746326	chr22:50746326:C:T	2.1344e-19	-4.97395e-10	-1.44841	6.1801e-08	-4.97395e-10	-1.44688
50746501	chr22:50746501:G:A	4.59439e-19	-4.97395e-10	-0.681754	1.23056e-07	-4.97395e-10	-0.758168
50746650	chr22:50746650:G:C	2.31216e-19	-4.97395e-10	-1.36841	6.6187e-08	-4.97395e-10	-1.37832
50746878	chr22:50746878:C:A	2.17647e-19	-4.97395e-10	-1.42889	6.33422e-08	-4.97395e-10	-1.42225
50747104	chr22:50747104:C:T	2.31061e-19	-4.97395e-10	-1.36908	6.61454e-08	-4.97395e-10	-1.37895
50747107	chr22:50747107:G:C	2.33386e-19	-4.97395e-10	-1.35907	6.73433e-08	-4.97395e-10	-1.361
50747115	chr22:50747115:A:C	2.29488e-19	-4.97395e-10	-1.37591	6.6788e-08	-4.97395e-10	-1.36928
50747237	chr22:50747237:T:C	2.15739e-19	-4.97395e-10	-1.43769	6.28695e-08	-4.97395e-10	-1.42974
50747260	chr22:50747260:T:C	2.14443e-19	-4.97395e-10	-1.44372	6.21481e-08	-4.97395e-10	-1.44128
50747315	chr22:50747315:AAGC:A	7.48635e-20	-1.74085	-0.755246	2.02098e-08	-1.87704	-0.687597
50747412	chr22:50747412:C:T	2.18254e-19	-4.97395e-10	-1.4261	6.39457e-08	-4.97395e-10	-1.41277
50747418	chr22:50747418:A:G	2.57383e-19	-0.0107696	-1.25043	2.85546e-08	-0.905862	-1.31313
50747420	chr22:50747420:G:A	1.16925e-19	-2.05023	-4.33526e-10	3.9189e-08	-1.90241	-4.33526e-10
50747652	chr22:50747652:C:T	2.39297e-18	-4.97395e-10	0.968531	7.24963e-07	-4.97395e-10	1.01532
50747715	chr22:50747715:T:C	2.31806e-20	-2.23373	-1.43472	6.74733e-09	-2.2773	-1.38435
50747848	chr22:50747848:T:C	7.27226e-20	-1.74324	-0.781868	1.95947e-08	-1.87896	-0.716584
50747861	chr22:50747861:A:G	2.1666e-19	-4.97395e-10	-1.43343	6.33718e-08	-4.97395e-10	-1.42179
50747923	chr22:50747923:G:T	2.1382e-19	-4.97395e-10	-1.44663	6.20412e-08	-4.97395e-10	-1.44301
50748020	chr22:50748020:C:T	2.13058e-19	-4.97395e-10	-1.45019	6.17653e-08	-4.97395e-10	-1.44746
50748179	chr22:50748179:G:T	2.13291e-19	-4.97395e-10	-1.4491	6.18542e-08	-4.97395e-10	-1.44602
50749012	chr22:50749012:A:G	1.80836e-19	-1.92791	0.313739	5.2743e-08	-1.87559	0.270216
50749103	chr22:50749103:C:T	2.12514e-19	-4.97395e-10	-1.45275	6.15145e-08	-4.97395e-10	-1.45153
50749145	chr22:50749145:C:T	1.55044e-19	-2.07541	0.307363	4.46501e-08	-2.03602	0.264067
50749174	chr22:50749174:G:A	2.14518e-19	-4.97395e-10	-1.44337	6.25616e-08	-4.97395e-10	-1.43465
50749183	chr22:50749183:A:G	2.20904e-19	-4.97395e-10	-1.41403	6.5064e-08	-4.97395e-10	-1.39543
50749396	chr22:50749396:C:T	4.70966e-19	-4.97395e-10	-0.656974	1.27023e-07	-4.97395e-10	-0.726439
50749470	chr22:50749470:T:C	1.58119e-19	-2.06848	0.320072	4.5585e-08	-2.02796	0.276738
50749595	chr22:50749595:G:A	2.13673e-19	-4.97395e-10	-1.44731	6.16311e-08	-4.97395e-10	-1.44964
50749751	chr22:50749751:A:G	2.17318e-19	-4.97395e-10	-1.4304	6.31561e-08	-4.97395e-10	-1.42519
50749854	chr22:50749854:G:A	2.19349e-19	-4.97395e-10	-1.4211	6.43368e-08	-4.97395e-10	-1.40667
50749890	chr22:50749890:T:G	1.5864e-19	-2.02085	0.275722	4.5899e-08	-1.97718	0.23282
50750975	chr22:50750975:A:G	6.00057e-20	-1.91862	-0.798703	1.63676e-08	-2.12579	-0.649708
50751123	chr22:50751123:G:T	1.684e-19	-2.0331	0.347685	4.86295e-08	-1.99034	0.303765
50751283	chr22:50751283:T:C	4.68653e-20	-2.2978	-0.666681	1.47024e-08	-2.27486	-0.607933
50751520	chr22:50751520:A:T	2.1349e-19	-4.97395e-10	-1.44817	6.18852e-08	-4.97395e-10	-1.44552
50751556	chr22:50751556:A:G	2.1394e-19	-4.97395e-10	-1.44606	6.15375e-08	-4.97395e-10	-1.45116
50751702	chr22:50751702:G:A	2.43659e-19	-4.97395e-10	-1.31599	7.10006e-08	-4.97395e-10	-1.30812
50751988	chr22:50751988:T:C	5.22071e-19	-4.97395e-10	-0.553957	1.39552e-07	-4.97395e-10	-0.632366
50752176	chr22:50752176:A:G	2.32227e-19	-4.97395e-10	-1.36404	6.62699e-08	-4.97395e-10	-1.37707
50752344	chr22:50752344:A:G	2.1548e-19	-4.97395e-10	-1.43889	6.26228e-08	-4.97395e-10	-1.43367
50752450	chr22:50752450:G:A	4.18338e-20	-1.85979	-1.21827	1.8546e-08	-1.45302	-1.19753
50752544	chr22:50752544:T:C	3.70303e-20	-2.29878	-0.901241	1.13896e-08	-2.28745	-0.850658
50752634	chr22:50752634:T:C	4.0006e-19	-4.97395e-10	-0.820144	1.20722e-07	-4.97395e-10	-0.777314
50752644	chr22:50752644:A:G	2.98761e-19	-4.97395e-10	-1.11212	8.27657e-08	-4.97395e-10	-1.15479
50752649	chr22:50752649:G:C	5.02311e-19	-4.97395e-10	-0.59254	1.35266e-07	-4.97395e-10	-0.663558
50752906	chr22:50752906:C:G	1.53698e-19	-0.889745	-0.887024	3.46099e-08	-1.20451	-0.822153
50752921	chr22:50752921:T:A	2.43856e-19	-1.31518	-4.33526e-10	5.63179e-08	-1.53979	-4.33526e-10
50752940	chr22:50752940:G:T	9.16681e-20	-2.29359	-4.33526e-10	2.64439e-08	-2.29578	-4.33526e-10
50753252	chr22:50753252:T:A	3.36192e-19	-4.97395e-10	-0.994078	9.95085e-08	-4.97395e-10	-0.970561
50753294	chr22:50753294:C:CCA	2.80676e-20	-2.19005	-1.2871	9.10526e-09	-2.10301	-1.25894
50753709	chr22:50753709:A:G	3.28913e-20	-2.29777	-1.02078	1.01725e-08	-2.27495	-0.976165
50753782	chr22:50753782:G:T	4.4991e-19	-4.97395e-10	-0.702713	1.26677e-07	-4.97395e-10	-0.729162
50754158	chr22:50754158:G:A	7.06005e-20	-1.32938	-1.22534	2.93498e-08	-1.04527	-1.14625
50754275	chr22:50754275:C:T	2.3454e-19	-4.97395e-10	-1.35413	6.97523e-08	-4.97395e-10	-1.32585
50754301	chr22:50754301:C:T	2.15445e-19	-4.97395e-10	-1.43905	6.21174e-08	-4.97395e-10	-1.44178
50754562	chr22:50754562:C:T	2.8868e-19	-4.97395e-10	-1.14644	8.6664e-08	-4.97395e-10	-1.10877
50754584	chr22:50754584:C:A	3.06991e-19	-4.97395e-10	-1.08494	8.67638e-08	-4.97395e-10	-1.10761
50754743	chr22:50754743:G:T	5.15363e-19	-4.97395e-10	-0.566888	1.51744e-07	-4.97395e-10	-0.548609
50754799	chr22:50754799:T:G	2.6346e-19	-0.189705	-1.04815	3.08471e-08	-0.945411	-1.19635
50754970	chr22:50754970:G:A	2.22488e-19	-4.97395e-10	-1.40689	6.37352e-08	-4.97395e-10	-1.41607
50755017	chr22:50755017:G:A	2.58747e-19	-4.97395e-10	-1.25591	7.34099e-08	-4.97395e-10	-1.27475
50755144	chr22:50755144:A:G	1.46839e-19	-1.85736	0.0349366	4.02581e-08	-1.82897	-0.0465258
50755712	chr22:50755712:T:C	2.53307e-20	-2.1536	-1.42614	1.12676e-08	-1.74047	-1.40839
50756211	chr22:50756211:T:C	2.66793e-20	-2.21164	-1.31623	1.43302e-08	-1.69207	-1.21636
50756605	chr22:50756605:G:C	2.94002e-19	-4.97395e-10	-1.12817	8.69972e-08	-4.97395e-10	-1.10493
50756699	chr22:50756699:T:C	3.27012e-19	-0.544316	-0.477447	2.51196e-08	-1.88091	-0.466241
50756728	chr22:50756728:T:C	1.04756e-19	-1.36267	-0.797455	1.73067e-08	-1.93047	-0.789244
50756864	chr22:50756864:T:G	2.57001e-19	-4.97395e-10	-1.26268	7.16873e-08	-4.97395e-10	-1.29849
50756876	chr22:50756876:A:G	1.21854e-17	-2.07278	4.66901	3.12353e-06	-2.28749	4.7634
50757008	chr22:50757008:C:T	2.64484e-19	-4.97395e-10	-1.23398	7.57141e-08	-4.97395e-10	-1.24384
50757239	chr22:50757239:G:A	4.20237e-19	-4.97395e-10	-0.770941	1.17788e-07	-4.97395e-10	-0.80192
50757736	chr22:50757736:A:T	1.67634e-19	-0.723358	-0.966619	3.35693e-08	-1.19594	-0.861248
50758191	chr22:50758191:G:C	2.70328e-19	-4.97395e-10	-1.21213	7.67374e-08	-4.97395e-10	-1.23042
50758494	chr22:50758494:G:A	2.20455e-19	-1.41606	-4.33526e-10	5.30955e-08	-1.59871	-4.33526e-10
50758772	chr22:50758772:A:G	2.13115e-19	-4.97395e-10	-1.44993	6.19837e-08	-4.97395e-10	-1.44393
50758786	chr22:50758786:G:A	2.01586e-19	-0.0519891	-1.45356	2.94629e-08	-0.734205	-1.45347
50758838	chr22:50758838:A:G	4.28572e-20	-1.75502	-1.29887	1.96376e-08	-1.31871	-1.27465
50759148	chr22:50759148:G:C	5.50858e-20	-2.19942	-0.603447	1.62929e-08	-2.1683	-0.611769
50759160	chr22:50759160:T:C	2.13828e-19	-4.97395e-10	-1.44659	6.15244e-08	-4.97395e-10	-1.45137
50759174	chr22:50759174:T:A	2.79392e-19	-1.17914	-4.33526e-10	7.74115e-08	-1.22167	-4.33526e-10
50759324	chr22:50759324:A:C	6.60442e-20	-2.29814	-0.323296	2.29048e-08	-2.13181	-0.307649
50760238	chr22:50760238:A:T	3.23631e-19	-4.97395e-10	-1.03216	8.91318e-08	-4.97395e-10	-1.08069
50760329	chr22:50760329:T:C	9.15674e-20	-2.29469	-4.33526e-10	2.63672e-08	-2.29868	-4.33526e-10
50760385	chr22:50760385:A:C	9.14974e-20	-2.29545	-4.33526e-10	2.63612e-08	-2.29891	-4.33526e-10
50760478	chr22:50760478:G:A	8.87579e-20	-2.05873	-0.267116	2.58139e-08	-2.02481	-0.295083
50760630	chr22:50760630:T:C	2.57654e-19	-1.76827	0.50813	7.00404e-08	-1.73981	0.418078
50762410	chr22:50762410:A:G	2.49552e-19	-4.97395e-10	-1.29209	7.46872e-08	-4.97395e-10	-1.2575
50763211	chr22:50763211:A:G	7.47478e-20	-1.82658	-0.671061	1.47898e-08	-2.1846	-0.692267
50763934	chr22:50763934:C:A	2.1589e-19	-4.97395e-10	-1.43699	6.22018e-08	-4.97395e-10	-1.44042
50763948	chr22:50763948:G:A	3.15336e-20	-2.25561	-1.10509	9.67989e-09	-2.28973	-1.01103
50764574	chr22:50764574:A:C	2.12384e-19	-4.97395e-10	-1.45336	6.13867e-08	-4.97395e-10	-1.45361
50764584	chr22:50764584:T:C	2.15182e-19	-4.97395e-10	-1.44028	6.23498e-08	-4.97395e-10	-1.43804
50764884	chr22:50764884:T:C	2.3983e-20	-2.23766	-1.39676	6.33369e-09	-2.29607	-1.42885
50764888	chr22:50764888:C:T	1.13324e-18	-4.97395e-10	0.221073	3.5554e-07	-4.97395e-10	0.302835
50765824	chr22:50765824:G:A	1.6193e-19	-1.7246	-4.33526e-10	4.36276e-08	-1.79511	-4.33526e-10
50765999	chr22:50765999:T:C	3.47271e-19	-4.97395e-10	-0.961655	9.75399e-08	-4.97395e-10	-0.990543
50766091	chr22:50766091:C:T	2.91895e-19	-4.97395e-10	-1.13537	8.34042e-08	-4.97395e-10	-1.14711
50766176	chr22:50766176:T:G	2.19845e-19	-4.97395e-10	-1.41884	6.305e-08	-4.97395e-10	-1.42688
50766433	chr22:50766433:G:T	3.96249e-19	-4.97395e-10	-0.829716	1.18891e-07	-4.97395e-10	-0.792593
50766502	chr22:50766502:CAGAGGATG:C	2.16323e-19	-4.97395e-10	-1.43499	6.27278e-08	-4.97395e-10	-1.432
50767530	chr22:50767530:A:G	4.7039e-19	-4.97395e-10	-0.658198	1.29961e-07	-4.97395e-10	-0.703573
50767587	chr22:50767587:G:A	2.62089e-19	-4.97395e-10	-1.24308	7.63924e-08	-4.97395e-10	-1.23492
50767998	chr22:50767998:T:C	5.91357e-20	-1.78659	-0.945333	1.76728e-08	-1.7465	-0.952278
50768558	chr22:50768558:C:G	2.89648e-19	-4.97395e-10	-1.1431	8.49833e-08	-4.97395e-10	-1.12835
50769034	chr22:50769034:G:T	2.35867e-19	-4.97395e-10	-1.34849	6.96499e-08	-4.97395e-10	-1.32732
50769577	chr22:50769577:GTC:G	2.96689e-19	-1.34449	0.225419	7.28567e-08	-1.63233	0.35002
50769827	chr22:50769827:C:T	4.26173e-19	-0.730499	-0.0264153	9.09119e-08	-1.16883	0.107917
50770109	chr22:50770109:G:A	7.18981e-19	-1.46139	1.22747	2.10682e-07	-2.03474	1.81429
50771019	chr22:50771019:A:G	1.34022e-19	-1.91376	-4.33526e-10	4.32294e-08	-1.80428	-4.33526e-10
50771024	chr22:50771024:T:C	6.26591e-19	-4.97395e-10	-0.371466	1.92695e-07	-4.97395e-10	-0.309696
50771594	chr22:50771594:C:T	3.34568e-19	-4.97395e-10	-0.99892	9.264e-08	-4.97395e-10	-1.04208
50772531	chr22:50772531:C:T	2.26797e-19	-4.97395e-10	-1.3877	6.68202e-08	-4.97395e-10	-1.3688
50772955	chr22:50772955:G:A	2.88476e-19	-4.97395e-10	-1.14715	8.00743e-08	-4.97395e-10	-1.18785
50773261	chr22:50773261:G:A	2.83665e-19	-4.97395e-10	-1.16397	8.06756e-08	-4.97395e-10	-1.18037
50774186	chr22:50774186:C:T	5.40836e-19	-0.518645	-4.33526e-10	1.8855e-07	-0.331441	-4.33526e-10
50774187	chr22:50774187:G:A	2.85715e-19	-4.97395e-10	-1.15677	8.12463e-08	-4.97395e-10	-1.17332
50774447	chr22:50774447:A:C	2.30773e-20	-2.24725	-1.42566	7.57449e-09	-2.12652	-1.4195
50774552	chr22:50774552:CAGCCTTGGAGTCTTCTTAGCTG:C	2.55389e-19	-4.97395e-10	-1.26897	7.43382e-08	-4.97395e-10	-1.26218
50775398	chr22:50775398:G:A	2.91913e-20	-2.08631	-1.35158	9.12424e-09	-2.01396	-1.34591
50776154	chr22:50776154:C:G	1.03499e-19	-2.1722	-4.33526e-10	2.63859e-08	-2.29797	-4.33526e-10
50776600	chr22:50776600:C:G	5.13416e-20	-1.5675	-1.30576	1.23433e-08	-1.78177	-1.27592
50776952	chr22:50776952:A:T	2.41796e-19	-4.97395e-10	-1.32367	6.91595e-08	-4.97395e-10	-1.33439
50777185	chr22:50777185:C:G	2.41664e-19	-4.97395e-10	-1.32421	6.88346e-08	-4.97395e-10	-1.3391
50777325	chr22:50777325:T:C	2.41881e-19	-4.97395e-10	-1.32332	7.10629e-08	-4.97395e-10	-1.30724
50777580	chr22:50777580:T:A	2.65522e-19	-4.97395e-10	-1.23006	7.76315e-08	-4.97395e-10	-1.21883
50777596	chr22:50777596:G:C	4.29743e-20	-2.26622	-0.784934	1.27212e-08	-2.2981	-0.729434
50777623	chr22:50777623:A:G	4.2441e-20	-2.29324	-0.770406	1.29857e-08	-2.29302	-0.71393
50777721	chr22:50777721:C:A	4.27518e-20	-2.26217	-0.794176	1.26217e-08	-2.29738	-0.738008
50777878	chr22:50777878:G:A	3.94937e-19	-4.97395e-10	-0.833034	1.17303e-07	-4.97395e-10	-0.806048
50778303	chr22:50778303:T:C	2.6498e-20	-2.08294	-1.45175	1.18983e-08	-1.65762	-1.43678
50778434	chr22:50778434:T:C	3.79907e-19	-4.97395e-10	-0.871834	1.03741e-07	-4.97395e-10	-0.928909
50778462	chr22:50778462:G:A	2.4625e-20	-2.2477	-1.3603	7.02144e-09	-2.29649	-1.32535
50778772	chr22:50778772:C:T	2.51377e-19	-4.97395e-10	-1.2848	7.16539e-08	-4.97395e-10	-1.29896
50779225	chr22:50779225:C:A	3.45482e-19	-4.97395e-10	-0.966819	9.47845e-08	-4.97395e-10	-1.0192
50779526	chr22:50779526:G:A	2.92534e-20	-2.08172	-1.35405	9.34125e-09	-1.99234	-1.34402
50779796	chr22:50779796:C:A	2.7652e-20	-2.1182	-1.37386	8.76285e-09	-2.03541	-1.36487
50779949	chr22:50779949:G:C	2.56324e-20	-2.18721	-1.3807	7.99957e-09	-2.09092	-1.4005
50779989	chr22:50779989:A:C	2.17696e-19	-4.97395e-10	-1.42866	6.26234e-08	-4.97395e-10	-1.43367
50780337	chr22:50780337:C:G	3.13377e-19	-4.97395e-10	-1.06435	9.1973e-08	-4.97395e-10	-1.04931
50780529	chr22:50780529:A:G	6.40774e-19	-4.97395e-10	-0.349083	1.96593e-07	-4.97395e-10	-0.28967
50780578	chr22:50780578:G:A	2.75239e-20	-2.22225	-1.27446	7.79307e-09	-2.29796	-1.21961
50780661	chr22:50780661:C:T	3.17326e-19	-4.97395e-10	-1.05183	8.74943e-08	-4.97395e-10	-1.09923
50781276	chr22:50781276:G:A	4.14768e-20	-1.63302	-1.45361	1.26419e-08	-1.58104	-1.45275
50781470	chr22:50781470:C:T	3.68076e-19	-4.97395e-10	-0.903469	1.00629e-07	-4.97395e-10	-0.959365
50781526	chr22:50781526:A:G	4.66849e-19	-4.97395e-10	-0.665755	1.38461e-07	-4.97395e-10	-0.640217
50781593	chr22:50781593:T:C	2.99536e-19	-4.97395e-10	-1.10952	8.51955e-08	-4.97395e-10	-1.12586
50781597	chr22:50781597:G:A	3.44193e-19	-4.97395e-10	-0.970559	9.44525e-08	-4.97395e-10	-1.02271
50782927	chr22:50782927:CA:C	3.64597e-19	-4.97395e-10	-0.912968	9.97716e-08	-4.97395e-10	-0.967921
50783580	chr22:50783580:G:C	2.38765e-19	-4.97395e-10	-1.33628	6.87743e-08	-4.97395e-10	-1.33997
50783672	chr22:50783672:G:T	9.12964e-20	-1.31347	-0.984183	2.19654e-08	-1.5478	-0.933536
50785209	chr22:50785209:G:A	7.98893e-20	-1.50147	-0.929644	1.96916e-08	-1.70998	-0.880636
50785594	chr22:50785594:T:TG	3.97571e-19	-4.97395e-10	-0.826386	1.20164e-07	-4.97395e-10	-0.781951
50785780	chr22:50785780:G:A	3.68185e-19	-4.97395e-10	-0.903175	1.00554e-07	-4.97395e-10	-0.960113
50785839	chr22:50785839:G:A	3.30245e-19	-4.97395e-10	-1.01192	9.0711e-08	-4.97395e-10	-1.06313
50786373	chr22:50786373:T:C	2.31288e-19	-4.97395e-10	-1.3681	6.75476e-08	-4.97395e-10	-1.35797
50787445	chr22:50787445:TAAG:T	2.96449e-19	-4.97395e-10	-1.11988	1.00379e-07	-4.97395e-10	-0.961854
50787689	chr22:50787689:A:T	2.14966e-19	-4.97395e-10	-1.44128	6.23774e-08	-4.97395e-10	-1.4376
50788192	chr22:50788192:T:A	9.57561e-20	-2.24996	-4.33526e-10	3.00297e-08	-2.16862	-4.33526e-10
50788205	chr22:50788205:A:T	3.35807e-19	-4.97395e-10	-0.995223	1.00531e-07	-4.97395e-10	-0.960334
50790482	chr22:50790482:G:A	4.74359e-20	-2.21388	-0.738505	2.3602e-08	-1.87417	-0.535301
50791163	chr22:50791163:A:G	2.14828e-19	-4.97395e-10	-1.44192	6.22102e-08	-4.97395e-10	-1.44029
50791289	chr22:50791289:A:T	3.23843e-20	-2.21393	-1.12016	1.46538e-08	-1.88512	-1.00099
50791377	chr22:50791377:T:C	2.3358e-20	-2.20878	-1.45204	7.26042e-09	-2.13909	-1.44927
50791586	chr22:50791586:CAT:C	2.12816e-19	-4.97395e-10	-1.45133	6.17273e-08	-4.97395e-10	-1.44808
50793030	chr22:50793030:T:C	2.31661e-19	-4.97395e-10	-1.36648	6.69236e-08	-4.97395e-10	-1.36725
50795731	chr22:50795731:T:A	2.25044e-19	-4.97395e-10	-1.39546	6.59114e-08	-4.97395e-10	-1.38249
50796204	chr22:50796204:G:C	3.95437e-19	-4.97395e-10	-0.83177	1.137e-07	-4.97395e-10	-0.837239
50796371	chr22:50796371:G:A	9.61092e-20	-2.24627	-4.33526e-10	2.96988e-08	-2.1797	-4.33526e-10
50798272	chr22:50798272:T:G	2.17058e-19	-4.97395e-10	-1.4316	6.25028e-08	-4.97395e-10	-1.43559
50798635	chr22:50798635:T:C	5.14704e-20	-2.10894	-0.761818	2.86883e-08	-1.649	-0.565321
50799921	chr22:50799921:T:C	4.12094e-19	-4.97395e-10	-0.790509	1.20718e-07	-4.97395e-10	-0.77735
50799925	chr22:50799925:CCATAAATATTCTGACGGTTAATTTTAGACATCTACTTGATCGGATTGAGAGACACACATAGCTGGTCAAACACGATTTCAGCCATGAATCAGG:GCATAAATATTCTGACGGTTAATTTTAGACATCTACTTGATCGGATTGAGAGACACACATAGCTGGTCAAACACGATTTCAGCCATGAATCAGG	2.63575e-19	-4.97395e-10	-1.23742	7.70104e-08	-4.97395e-10	-1.22686
50801250	chr22:50801250:G:T	3.00866e-19	-1.10509	-4.33526e-10	3.79071e-08	-1.93567	-4.33526e-10
50801260	chr22:50801260:T:C	9.51418e-20	-2.25639	-4.33526e-10	2.67884e-08	-2.28284	-4.33526e-10
```
