## Supplementary material for "Characterization of shared and ancestry-specific signals driving complex traits using multi-ancestry fine-mapping": susiex_nc2.cs80.summary

```
# chr22:49690507-50818468
CS_ID	CS_LENGTH	CS_PURITY	MAX_PIP_SNP	BP	REF_ALLELE	ALT_ALLELE	REF_FRQ	BETA	SE	-LOG10P	MAX_PIP	POST-HOC_PROB_POP1	POST-HOC_PROB_POP2
1	1	1	chr22:50190508:G:A	50190508	A,A	G,G	1,1	-inf,-inf	inf,inf	22.4111,0.954196	0.993516	1	0.434229
2	2	0.993127	chr22:50218683:C:T	50218683	T,T	C,C	1,1	inf,inf	inf,inf	11.0096,0.11651	0.490361	0.99914	0.195612
```
