## Supplementary material for "Characterization of shared and ancestry-specific signals driving complex traits using multi-ancestry fine-mapping": susiex_nc3.cs80.snp

```
BP	SNP	PIP(CS1)	LogBF(CS1,Pop1)	LogBF(CS1,Pop2)	PIP(CS2)	LogBF(CS2,Pop1)	LogBF(CS2,Pop2)
49691001	chr22:49691001:T:C	6.12611e-20	-0.849112	-1.30325	1.7373e-08	-0.987085	-1.28601
49691146	chr22:49691146:C:T	1.28434e-19	-4.97395e-10	-1.41209	4.08093e-08	-4.97395e-10	-1.4191
49691175	chr22:49691175:G:A	4.11444e-20	-1.10939	-1.44103	2.46626e-08	-0.485698	-1.43702
49691182	chr22:49691182:G:A	1.68335e-19	-4.97395e-10	-1.14155	5.14906e-08	-4.97395e-10	-1.18661
49691562	chr22:49691562:G:A	2.80788e-20	-1.86836	-1.06413	8.91972e-09	-1.81583	-1.12391
49691572	chr22:49691572:T:C	3.17592e-20	-2.29079	-0.518543	9.98771e-09	-2.29734	-0.529311
49691772	chr22:49691772:C:T	6.54881e-19	-4.97395e-10	0.216943	2.18816e-07	-4.97395e-10	0.260221
49691786	chr22:49691786:G:C	1.77807e-19	-4.97395e-10	-1.08681	5.81075e-08	-4.97395e-10	-1.06571
49691836	chr22:49691836:C:T	4.66362e-19	-4.97395e-10	-0.122549	1.65779e-07	-4.97395e-10	-0.0173552
49692049	chr22:49692049:C:T	2.93698e-20	-1.90515	-0.982395	9.24333e-09	-1.85463	-1.04948
49692083	chr22:49692083:G:A	3.72465e-20	-1.75642	-0.893531	1.15763e-08	-1.70597	-0.973072
49692387	chr22:49692387:G:A	1.62168e-19	0.26333	-1.44221	1.19084e-07	1.096	-1.44418
49692668	chr22:49692668:G:A	1.29333e-19	-4.97395e-10	-1.40512	4.1633e-08	-4.97395e-10	-1.39912
49692686	chr22:49692686:C:T	6.87542e-20	-1.04751	-0.989463	2.65256e-08	-0.789761	-1.06014
49692757	chr22:49692757:T:C	1.28583e-20	-2.27201	-1.44151	4.01568e-09	-2.29713	-1.44067
49692806	chr22:49692806:A:G	4.83657e-20	-0.939722	-1.449	1.90973e-08	-0.756406	-1.42206
49692902	chr22:49692902:G:A	1.28507e-19	-4.97395e-10	-1.41153	4.06906e-08	-4.97395e-10	-1.42201
49693160	chr22:49693160:G:A	3.2687e-20	-1.70954	-1.07099	1.253e-08	-1.59427	-1.00562
49693317	chr22:49693317:G:A	6.10737e-20	-0.781818	-1.37361	1.70325e-08	-0.93185	-1.36103
49693333	chr22:49693333:A:G	2.14893e-19	-4.97395e-10	-0.897368	7.44591e-08	-4.97395e-10	-0.817759
49693400	chr22:49693400:G:A	1.29852e-19	-4.97395e-10	-1.40111	4.21274e-08	-4.97395e-10	-1.38731
49693472	chr22:49693472:A:G	5.64933e-20	-0.797247	-1.43614	2.20502e-08	-0.638941	-1.39575
49693545	chr22:49693545:C:T	4.6131e-20	-1.45124	-0.984789	1.67335e-08	-1.36689	-0.943703
49693689	chr22:49693689:C:T	1.64382e-20	-2.29157	-1.17633	5.17185e-09	-2.29618	-1.1886
49693691	chr22:49693691:G:A	1.91516e-19	-1.01254	-4.33526e-10	4.15125e-08	-1.40201	-4.33526e-10
49693753	chr22:49693753:C:T	1.91145e-18	-4.97395e-10	1.28811	5.74115e-07	-4.97395e-10	1.22482
49694037	chr22:49694037:G:A	3.78107e-20	-1.70334	-0.931577	1.26623e-08	-1.60297	-0.986406
49694127	chr22:49694127:C:A	2.78362e-20	-1.4878	-1.45337	1.61879e-08	-0.890076	-1.45367
49694207	chr22:49694207:A:C	1.41944e-20	-2.29779	-1.31688	4.84187e-09	-2.20419	-1.34652
49694235	chr22:49694235:G:C	1.35675e-19	-4.97395e-10	-1.35725	4.4211e-08	-4.97395e-10	-1.33904
49694314	chr22:49694314:G:C	1.72447e-20	-2.14083	-1.27918	6.96474e-09	-1.95001	-1.23714
49694381	chr22:49694381:T:G	2.82942e-19	-4.97395e-10	-0.622269	8.5478e-08	-4.97395e-10	-0.679751
49694433	chr22:49694433:T:A	2.48186e-19	0.661318	-1.41465	5.91504e-08	0.356539	-1.40446
49694604	chr22:49694604:C:T	2.1936e-19	0.512043	-1.38884	5.2361e-08	0.205874	-1.37572
49694607	chr22:49694607:G:A	1.51021e-19	-4.97395e-10	-1.25009	4.89907e-08	-4.97395e-10	-1.23638
49694608	chr22:49694608:A:G	1.51547e-19	-4.97395e-10	-1.24662	4.91654e-08	-4.97395e-10	-1.23282
49694624	chr22:49694624:G:T	2.27749e-20	-2.01034	-1.13151	5.85081e-09	-2.19436	-1.16707
49694800	chr22:49694800:T:C	1.86552e-20	-1.95921	-1.38218	4.65206e-09	-2.18562	-1.40508
49694801	chr22:49694801:G:A	1.34245e-19	-4.97395e-10	-1.36784	4.35869e-08	-4.97395e-10	-1.35325
49694878	chr22:49694878:G:A	1.24506e-19	-4.97395e-10	-1.44316	3.96132e-08	-4.97395e-10	-1.44885
49694879	chr22:49694879:G:A	1.6524e-19	-4.97395e-10	-1.16011	5.06451e-08	-4.97395e-10	-1.20317
49695057	chr22:49695057:G:A	1.47422e-19	-4.97395e-10	-1.27421	4.56597e-08	-4.97395e-10	-1.30679
49695599	chr22:49695599:G:A	1.43142e-19	-4.97395e-10	-1.30367	4.62314e-08	-4.97395e-10	-1.29435
49696171	chr22:49696171:G:A	5.5917e-20	-0.853816	-1.38983	2.60649e-08	-0.55296	-1.31446
49696504	chr22:49696504:A:C	1.38515e-19	-4.97395e-10	-1.33653	4.34866e-08	-4.97395e-10	-1.35556
49696750	chr22:49696750:A:G	1.14788e-19	-0.163274	-1.36114	4.13912e-08	-0.13518	-1.26976
49696774	chr22:49696774:A:G	2.0906e-20	-1.90525	-1.32222	5.86966e-09	-2.04046	-1.31775
49696784	chr22:49696784:TTTTC:T	1.35932e-19	-4.97395e-10	-1.35536	4.30414e-08	-4.97395e-10	-1.36585
49696864	chr22:49696864:A:G	1.86069e-20	-1.98305	-1.36093	5.30635e-09	-2.10258	-1.35652
49697404	chr22:49697404:C:A	3.10424e-20	-1.77886	-1.05329	9.58625e-09	-1.86416	-1.00352
49697424	chr22:49697424:G:A	6.25055e-20	-0.854333	-1.27792	3.01463e-08	-0.560239	-1.16171
49697444	chr22:49697444:G:A	1.24716e-19	-4.97395e-10	-1.44147	4.01973e-08	-4.97395e-10	-1.43421
49697543	chr22:49697543:C:T	3.30131e-20	-1.774	-0.996606	1.39218e-08	-1.58672	-0.907837
49697711	chr22:49697711:C:T	6.17305e-20	-0.755515	-1.38922	2.6936e-08	-0.502122	-1.33242
49697767	chr22:49697767:G:A	6.40736e-19	-4.97395e-10	0.195108	2.01446e-07	-4.97395e-10	0.17751
49697993	chr22:49697993:A:G	3.41027e-19	-4.97395e-10	-0.435547	1.15194e-07	-4.97395e-10	-0.381392
49698344	chr22:49698344:T:C	4.27101e-19	-4.97395e-10	-0.21049	1.27893e-07	-4.97395e-10	-0.276817
49698377	chr22:49698377:G:A	1.57228e-19	-4.97395e-10	-1.20981	5.12517e-08	-4.97395e-10	-1.19126
49698442	chr22:49698442:C:T	1.60653e-19	0.219507	-1.40777	3.86746e-08	-0.0773021	-1.39552
49698783	chr22:49698783:T:C	1.30432e-19	0.00596901	-1.40263	3.20336e-08	-0.272926	-1.3883
49699214	chr22:49699214:A:G	1.02285e-19	-0.324426	-1.31532	3.72673e-08	-0.302733	-1.20716
49699242	chr22:49699242:T:G	6.59435e-20	-2.0165	-0.0622136	1.86815e-08	-2.1335	-0.066974
49699291	chr22:49699291:C:T	1.31067e-19	-4.97395e-10	-1.3918	4.26926e-08	-4.97395e-10	-1.37398
49699442	chr22:49699442:GAAGA:G	1.57162e-19	-4.97395e-10	-1.21024	5.12292e-08	-4.97395e-10	-1.1917
49699485	chr22:49699485:G:A	6.84979e-20	-0.694766	-1.34594	3.28552e-08	-0.382987	-1.25291
49699498	chr22:49699498:T:C	3.94037e-19	-4.97395e-10	-0.291065	1.30591e-07	-4.97395e-10	-0.255936
49699657	chr22:49699657:C:T	1.55381e-19	-4.97395e-10	-1.22163	4.78546e-08	-4.97395e-10	-1.25984
49700181	chr22:49700181:C:T	3.05386e-19	-4.97395e-10	-0.545934	1.00736e-07	-4.97395e-10	-0.51551
49700562	chr22:49700562:A:G	1.03901e-19	-0.234778	-1.3893	2.44457e-08	-0.559292	-1.37226
49700578	chr22:49700578:G:A	1.77574e-19	-4.97395e-10	-1.08812	5.78613e-08	-4.97395e-10	-1.06996
49700619	chr22:49700619:C:T	2.051e-19	-4.97395e-10	-0.944014	6.22088e-08	-4.97395e-10	-0.997512
49700720	chr22:49700720:T:C	7.06322e-20	-1.96211	-0.0479099	1.97092e-08	-2.0905	-0.0564241
49700832	chr22:49700832:T:C	1.37239e-19	0.0984515	-1.44424	3.73174e-08	-0.066872	-1.44168
49700913	chr22:49700913:CTCTT:C	1.24868e-19	-4.97395e-10	-1.44025	4.02522e-08	-4.97395e-10	-1.43285
49700918	chr22:49700918:T:C	4.59331e-19	-0.13774	-4.33526e-10	1.11711e-07	-0.412096	-4.33526e-10
49701076	chr22:49701076:C:T	1.12007e-19	-0.137859	-1.41109	2.73049e-08	-0.423091	-1.39785
49701304	chr22:49701304:T:C	2.27901e-19	-4.97395e-10	-0.838601	6.77442e-08	-4.97395e-10	-0.912271
49701517	chr22:49701517:A:G	1.57145e-19	0.187277	-1.39762	3.78911e-08	-0.11064	-1.38265
49701695	chr22:49701695:C:T	1.48703e-19	-4.97395e-10	-1.26556	4.82713e-08	-4.97395e-10	-1.25117
49701702	chr22:49701702:A:G	2.22969e-19	-4.97395e-10	-0.860478	6.63736e-08	-4.97395e-10	-0.932711
49701792	chr22:49701792:A:G	1.3285e-19	-4.97395e-10	-1.37829	4.21255e-08	-4.97395e-10	-1.38736
49701994	chr22:49701994:T:C	2.22391e-19	-4.97395e-10	-0.863074	6.62137e-08	-4.97395e-10	-0.935122
49702165	chr22:49702165:A:G	2.07928e-20	-1.89772	-1.33518	5.86738e-09	-2.0276	-1.331
49702382	chr22:49702382:T:C	1.2909e-19	-4.97395e-10	-1.407	4.18637e-08	-4.97395e-10	-1.39359
49702508	chr22:49702508:G:A	1.10128e-19	-0.154692	-1.41117	2.67844e-08	-0.442242	-1.39795
49702559	chr22:49702559:T:C	1.44663e-19	-4.97395e-10	-1.2931	4.48508e-08	-4.97395e-10	-1.32467
49702701	chr22:49702701:T:C	1.81556e-19	-0.202759	-0.863187	7.01544e-08	-0.196141	-0.681171
49702767	chr22:49702767:C:T	3.25167e-19	-4.97395e-10	-0.483171	1.09653e-07	-4.97395e-10	-0.430692
49702857	chr22:49702857:G:A	6.46532e-20	-1.90283	-0.195645	1.78942e-08	-2.04043	-0.203101
49702955	chr22:49702955:G:A	2.30652e-19	-4.97395e-10	-0.8266	7.75257e-08	-4.97395e-10	-0.7774
49702996	chr22:49702996:G:A	2.35987e-19	-1.20682	0.403082	7.99743e-08	-0.930857	0.184553
49703008	chr22:49703008:C:T	1.23441e-19	-4.97395e-10	-1.45175	3.95377e-08	-4.97395e-10	-1.45075
49703137	chr22:49703137:G:A	1.76893e-19	-4.97395e-10	-1.09197	5.6112e-08	-4.97395e-10	-1.10066
49703265	chr22:49703265:C:G	7.29366e-20	-0.842436	-1.13548	3.50821e-08	-0.56853	-1.00179
49703607	chr22:49703607:G:A	1.50724e-19	0.156877	-1.40893	3.65996e-08	-0.132617	-1.39535
49703685	chr22:49703685:T:C	5.98644e-20	-0.943928	-1.2315	2.8563e-08	-0.670744	-1.10515
49703751	chr22:49703751:C:T	1.30539e-19	-4.97395e-10	-1.39584	4.14414e-08	-4.97395e-10	-1.40373
49703966	chr22:49703966:T:C	5.53835e-20	-0.93406	-1.31917	2.59249e-08	-0.657169	-1.21564
49704255	chr22:49704255:T:G	1.42536e-19	-1.30791	-4.33526e-10	1.69352e-08	-2.29862	-4.33526e-10
49704452	chr22:49704452:A:T	1.37417e-19	-4.97395e-10	-1.34449	4.49495e-08	-4.97395e-10	-1.32247
49704685	chr22:49704685:C:T	4.1461e-20	-1.24944	-1.29331	1.42073e-08	-1.22167	-1.25258
49704929	chr22:49704929:C:T	1.66061e-19	-4.97395e-10	-1.15515	5.39244e-08	-4.97395e-10	-1.14043
49705241	chr22:49705241:C:T	4.94608e-19	-4.97395e-10	-0.0637446	1.7113e-07	-4.97395e-10	0.0144136
49705373	chr22:49705373:G:A	1.39627e-19	-4.97395e-10	-1.32853	4.42411e-08	-4.97395e-10	-1.33836
49705587	chr22:49705587:T:C	5.31025e-20	-2.29529	-4.33526e-10	1.73665e-08	-2.27347	-4.33526e-10
49705701	chr22:49705701:T:C	1.39421e-19	-4.97395e-10	-1.33001	4.41811e-08	-4.97395e-10	-1.33971
49706002	chr22:49706002:G:T	5.72157e-20	-0.811029	-1.40965	2.59164e-08	-0.528725	-1.34441
49706052	chr22:49706052:G:C	1.79654e-19	-4.97395e-10	-1.07648	5.4647e-08	-4.97395e-10	-1.12712
49706179	chr22:49706179:G:A	1.90304e-19	-4.97395e-10	-1.01889	5.76702e-08	-4.97395e-10	-1.07327
49706244	chr22:49706244:A:G	1.69634e-19	0.269663	-1.40353	5.92059e-08	0.286699	-1.33369
49706418	chr22:49706418:A:C	1.67032e-19	-4.97395e-10	-1.14932	5.25296e-08	-4.97395e-10	-1.16663
49707014	chr22:49707014:G:A	3.81387e-19	-4.97395e-10	-0.323697	1.1466e-07	-4.97395e-10	-0.386036
49707049	chr22:49707049:T:A	1.38918e-20	-2.19675	-1.43946	4.07289e-09	-2.2793	-1.44436
49707455	chr22:49707455:G:A	2.10777e-20	-2.04842	-1.17087	8.27814e-09	-1.89281	-1.12158
49707512	chr22:49707512:AAGTC:A	1.4198e-19	-1.31182	-4.33526e-10	6.79015e-08	-0.909951	-4.33526e-10
49707656	chr22:49707656:C:T	6.88152e-20	-0.657182	-1.3789	1.45184e-08	-1.09146	-1.36114
49707722	chr22:49707722:C:G	1.2959e-19	-4.97395e-10	-1.40314	4.20449e-08	-4.97395e-10	-1.38927
49707841	chr22:49707841:C:T	1.47106e-20	-2.18259	-1.39635	4.2579e-09	-2.27284	-1.4064
49708234	chr22:49708234:A:G	3.02048e-19	-4.97395e-10	-0.556923	1.02891e-07	-4.97395e-10	-0.494337
49708311	chr22:49708311:T:C	1.03815e-19	-0.25652	-1.36838	2.18465e-08	-0.694015	-1.34995
49708790	chr22:49708790:G:A	3.63734e-19	-4.97395e-10	-0.371087	1.09512e-07	-4.97395e-10	-0.431977
49708800	chr22:49708800:G:A	1.27483e-19	-4.97395e-10	-1.41953	4.12631e-08	-4.97395e-10	-1.40804
49708823	chr22:49708823:C:T	2.3978e-20	-2.27082	-0.819553	7.86814e-09	-2.29753	-0.767662
49709037	chr22:49709037:T:C	1.57457e-20	-2.13161	-1.37933	4.43277e-09	-2.24738	-1.39161
49709064	chr22:49709064:T:C	3.6644e-19	-4.97395e-10	-0.363675	1.10303e-07	-4.97395e-10	-0.424779
49709106	chr22:49709106:A:G	1.39294e-19	-4.97395e-10	-1.33092	4.51178e-08	-4.97395e-10	-1.31873
49709246	chr22:49709246:G:A	1.24116e-19	-4.97395e-10	-1.44629	3.99515e-08	-4.97395e-10	-1.44034
49709320	chr22:49709320:T:C	3.91648e-19	-4.97395e-10	-0.297147	1.17816e-07	-4.97395e-10	-0.358889
49709322	chr22:49709322:C:T	1.12766e-19	-0.290026	-1.25217	2.87171e-08	-0.502496	-1.26802
49709403	chr22:49709403:G:A	3.67494e-19	-4.97395e-10	-0.360802	1.10612e-07	-4.97395e-10	-0.421982
49709757	chr22:49709757:A:G	5.08382e-20	-1.27097	-1.0679	2.3841e-08	-1.03377	-0.922833
49709959	chr22:49709959:G:A	1.13835e-18	-4.97395e-10	0.769825	3.46028e-07	-4.97395e-10	0.718511
49710003	chr22:49710003:G:C	2.3717e-19	-4.97395e-10	-0.798734	7.99282e-08	-4.97395e-10	-0.746881
49710014	chr22:49710014:T:A	1.8942e-19	-4.97395e-10	-1.02354	6.11731e-08	-4.97395e-10	-1.0143
49710161	chr22:49710161:A:C	4.38786e-20	-2.06319	-0.422897	1.93731e-08	-1.90769	-0.256436
49710177	chr22:49710177:A:G	1.84379e-19	-4.97395e-10	-1.05052	5.79667e-08	-4.97395e-10	-1.06814
49710344	chr22:49710344:ACCAG:A	1.78611e-19	-4.97395e-10	-1.0823	5.95601e-08	-4.97395e-10	-1.04102
49710396	chr22:49710396:T:C	1.53064e-19	-4.97395e-10	-1.23666	4.82674e-08	-4.97395e-10	-1.25125
49710663	chr22:49710663:C:T	7.91532e-20	-0.671776	-1.22435	2.03749e-08	-0.872489	-1.24122
49710687	chr22:49710687:T:C	1.27196e-19	-4.97395e-10	-1.42178	4.07602e-08	-4.97395e-10	-1.4203
49710713	chr22:49710713:C:T	1.24854e-19	-4.97395e-10	-1.44037	4.00436e-08	-4.97395e-10	-1.43804
49710948	chr22:49710948:T:C	2.31602e-19	-4.97395e-10	-0.822489	7.26399e-08	-4.97395e-10	-0.842496
49711119	chr22:49711119:T:C	1.52448e-19	-4.97395e-10	-1.24068	4.70411e-08	-4.97395e-10	-1.27699
49711263	chr22:49711263:T:G	1.66153e-19	-4.97395e-10	-1.1546	5.08874e-08	-4.97395e-10	-1.19839
49711352	chr22:49711352:A:G	7.60001e-20	-0.61869	-1.31809	1.95143e-08	-0.824709	-1.33215
49711412	chr22:49711412:G:C	1.27472e-19	-4.97395e-10	-1.41961	4.06988e-08	-4.97395e-10	-1.42181
49711515	chr22:49711515:C:G	1.95541e-20	-1.89062	-1.40371	5.4353e-09	-2.03654	-1.39856
49712112	chr22:49712112:A:T	5.13916e-19	-4.97395e-10	-0.025451	1.72032e-07	-4.97395e-10	0.0196712
49712337	chr22:49712337:A:G	1.62548e-19	-4.97395e-10	-1.17654	4.98681e-08	-4.97395e-10	-1.21863
49712394	chr22:49712394:G:A	6.97197e-20	-1.26723	-0.755794	3.14957e-08	-1.05976	-0.6184
49712746	chr22:49712746:T:C	2.91437e-19	-4.97395e-10	-0.592686	9.58861e-08	-4.97395e-10	-0.564848
49712810	chr22:49712810:CT:C	1.8075e-20	-1.96235	-1.41062	5.83135e-09	-1.96344	-1.40132
49712846	chr22:49712846:G:A	1.24903e-19	-4.97395e-10	-1.43997	4.02526e-08	-4.97395e-10	-1.43283
49712930	chr22:49712930:A:G	2.21047e-19	-4.97395e-10	-0.869137	6.89269e-08	-4.97395e-10	-0.894963
49713212	chr22:49713212:T:C	2.14805e-19	-4.97395e-10	-0.89778	6.61218e-08	-4.97395e-10	-0.93651
49713487	chr22:49713487:G:A	1.28543e-19	-4.97395e-10	-1.41125	4.15327e-08	-4.97395e-10	-1.40153
49713551	chr22:49713551:T:C	1.44443e-20	-2.15978	-1.43742	4.50908e-09	-2.18056	-1.44135
49713835	chr22:49713835:C:T	1.79562e-19	-4.97395e-10	-1.07699	5.68696e-08	-4.97395e-10	-1.08725
49713961	chr22:49713961:C:T	2.8989e-19	-0.598008	-4.33526e-10	6.20089e-08	-1.00073	-4.33526e-10
49714086	chr22:49714086:T:C	1.23249e-19	-4.97395e-10	-1.4533	3.95134e-08	-4.97395e-10	-1.45137
49714106	chr22:49714106:A:C	2.14874e-19	-4.97395e-10	-0.89746	7.16019e-08	-4.97395e-10	-0.856888
49714252	chr22:49714252:C:T	1.24969e-19	-4.97395e-10	-1.43944	4.01781e-08	-4.97395e-10	-1.43469
49714295	chr22:49714295:G:A	1.65847e-20	-2.21899	-1.24003	6.31357e-09	-2.09294	-1.19237
49714590	chr22:49714590:T:G	3.4352e-20	-1.6061	-1.12475	1.31188e-08	-1.46466	-1.0893
49714601	chr22:49714601:C:T	1.89368e-19	-4.97395e-10	-1.02382	5.8052e-08	-4.97395e-10	-1.06667
49714780	chr22:49714780:G:T	2.31131e-20	-1.80902	-1.31809	1.4032e-08	-1.27493	-1.21174
49714783	chr22:49714783:G:A	1.35316e-19	-4.97395e-10	-1.3599	4.31315e-08	-4.97395e-10	-1.36375
49714856	chr22:49714856:C:A	1.54901e-19	-4.97395e-10	-1.22473	5.15925e-08	-4.97395e-10	-1.18463
49714902	chr22:49714902:A:C	1.09691e-19	-1.56984	-4.33526e-10	1.95241e-08	-2.15636	-4.33526e-10
49714928	chr22:49714928:G:A	1.28226e-19	-4.97395e-10	-1.41372	4.038e-08	-4.97395e-10	-1.42967
49715274	chr22:49715274:A:G	1.26568e-19	-4.97395e-10	-1.42673	4.06123e-08	-4.97395e-10	-1.42394
49715343	chr22:49715343:C:T	2.12881e-20	-2.06837	-1.14099	6.30152e-09	-2.12599	-1.16123
49715564	chr22:49715564:C:T	2.29968e-20	-2.26139	-0.870763	7.23831e-09	-2.29875	-0.849873
49715791	chr22:49715791:T:A	1.60438e-19	-4.97395e-10	-1.1896	5.20517e-08	-4.97395e-10	-1.17577
49715987	chr22:49715987:C:T	7.47732e-20	-1.95305	-4.33526e-10	2.39389e-08	-1.95251	-4.33526e-10
49716107	chr22:49716107:T:C	1.24537e-19	-4.97395e-10	-1.44291	3.99815e-08	-4.97395e-10	-1.43959
49716659	chr22:49716659:C:T	6.78221e-20	-0.597819	-1.4528	1.28048e-08	-1.12682	-1.45137
49716686	chr22:49716686:G:T	1.24591e-19	-4.97395e-10	-1.44247	3.96029e-08	-4.97395e-10	-1.44911
49717405	chr22:49717405:TCA:T	1.23882e-19	-4.97395e-10	-1.44818	3.97402e-08	-4.97395e-10	-1.44565
49717456	chr22:49717456:A:G	1.32555e-19	-4.97395e-10	-1.38051	4.19451e-08	-4.97395e-10	-1.39165
49717459	chr22:49717459:T:TAC	6.66868e-20	-2.0675	-4.33526e-10	2.09885e-08	-2.08403	-4.33526e-10
49717598	chr22:49717598:C:A	1.81599e-19	-4.97395e-10	-1.06571	5.97268e-08	-4.97395e-10	-1.03823
49717917	chr22:49717917:AATTT:A	8.44084e-19	-4.97395e-10	0.470742	2.55771e-07	-4.97395e-10	0.416273
49718241	chr22:49718241:T:C	1.24026e-19	-4.97395e-10	-1.44702	3.9478e-08	-4.97395e-10	-1.45227
49718282	chr22:49718282:T:C	4.96948e-19	-4.97395e-10	-0.0590251	1.50163e-07	-4.97395e-10	-0.116291
49718533	chr22:49718533:G:A	1.74877e-19	-4.97395e-10	-1.10343	5.72105e-08	-4.97395e-10	-1.08127
49718690	chr22:49718690:G:A	1.23197e-19	-4.97395e-10	-1.45372	3.94307e-08	-4.97395e-10	-1.45347
49718699	chr22:49718699:G:A	2.3421e-20	-1.67649	-1.43739	5.21344e-09	-2.0309	-1.44587
49718863	chr22:49718863:A:C	1.27081e-19	-4.97395e-10	-1.42269	4.08524e-08	-4.97395e-10	-1.41804
49719436	chr22:49719436:T:C	1.24772e-20	-2.29051	-1.4531	4.05707e-09	-2.27413	-1.45341
49719537	chr22:49719537:A:G	1.63679e-20	-2.08005	-1.39214	6.18219e-09	-1.90446	-1.40187
49719742	chr22:49719742:G:A	1.68971e-19	-0.496785	-0.641001	1.09557e-07	0.145318	-0.576884
49719761	chr22:49719761:A:G	1.24915e-20	-2.29767	-1.44479	4.68571e-09	-2.14647	-1.43702
49719835	chr22:49719835:A:G	3.78678e-19	-4.97395e-10	-0.330823	1.16857e-07	-4.97395e-10	-0.367055
49719841	chr22:49719841:G:A	5.47553e-20	-2.26464	-4.33526e-10	1.75927e-08	-2.26053	-4.33526e-10
49719922	chr22:49719922:A:G	1.23195e-19	-4.97395e-10	-1.45374	3.94378e-08	-4.97395e-10	-1.45329
49720005	chr22:49720005:A:G	2.26873e-19	-4.97395e-10	-0.843121	7.21843e-08	-4.97395e-10	-0.848786
49720435	chr22:49720435:C:A	8.97071e-20	-1.77096	-4.33526e-10	1.94882e-08	-2.1582	-4.33526e-10
49720830	chr22:49720830:GC:G	5.00036e-20	-1.82585	-0.529566	2.07983e-08	-1.58723	-0.505907
49721440	chr22:49721440:G:A	5.59248e-20	-2.2435	-4.33526e-10	1.72633e-08	-2.27943	-4.33526e-10
49721448	chr22:49721448:G:A	2.00369e-19	-4.97395e-10	-0.967349	6.28599e-08	-4.97395e-10	-0.987101
49721524	chr22:49721524:G:A	1.2329e-19	-4.97395e-10	-1.45297	3.95135e-08	-4.97395e-10	-1.45137
49721791	chr22:49721791:T:C	1.23581e-19	-4.97395e-10	-1.45062	3.96535e-08	-4.97395e-10	-1.44783
49721896	chr22:49721896:T:C	1.54219e-20	-2.08725	-1.44447	5.06278e-09	-2.05716	-1.44894
49721933	chr22:49721933:G:A	2.00769e-20	-2.01502	-1.25292	6.18871e-09	-1.99802	-1.30726
49722043	chr22:49722043:T:C	4.80719e-20	-2.27091	-0.123898	1.84182e-08	-2.28133	0.0666579
49722068	chr22:49722068:G:A	5.49707e-20	-2.26071	-4.33526e-10	1.95132e-08	-2.15692	-4.33526e-10
49722079	chr22:49722079:G:A	1.61134e-19	-4.97395e-10	-1.18527	5.0505e-08	-4.97395e-10	-1.20594
49722637	chr22:49722637:G:A	1.23447e-19	-4.97395e-10	-1.4517	3.95924e-08	-4.97395e-10	-1.44937
49722812	chr22:49722812:A:G	1.96967e-20	-1.95841	-1.32864	5.86997e-09	-1.93202	-1.42614
49723074	chr22:49723074:TGAA:T	1.5785e-19	-4.97395e-10	-1.20586	4.95122e-08	-4.97395e-10	-1.22579
49723124	chr22:49723124:A:C	1.82474e-19	-4.97395e-10	-1.0609	5.73639e-08	-4.97395e-10	-1.07859
49723143	chr22:49723143:C:T	3.4958e-19	-4.97395e-10	-0.410779	1.08134e-07	-4.97395e-10	-0.444641
49723360	chr22:49723360:C:A	1.91222e-20	-2.0876	-1.22906	5.45435e-09	-2.05517	-1.37643
49723365	chr22:49723365:T:TAAAC	1.45725e-19	-4.97395e-10	-1.28579	4.58618e-08	-4.97395e-10	-1.30238
49723486	chr22:49723486:G:A	1.2618e-19	-4.97395e-10	-1.4298	4.03471e-08	-4.97395e-10	-1.43049
49723543	chr22:49723543:A:G	2.67303e-20	-2.06534	-0.916375	6.86237e-09	-2.03128	-1.17068
49723565	chr22:49723565:A:G	5.3618e-20	-2.28563	-4.33526e-10	1.71883e-08	-2.28378	-4.33526e-10
49723601	chr22:49723601:T:C	1.23418e-19	-4.97395e-10	-1.45193	3.94379e-08	-4.97395e-10	-1.45328
49723648	chr22:49723648:G:A	1.23431e-19	-4.97395e-10	-1.45183	3.96823e-08	-4.97395e-10	-1.44711
49723734	chr22:49723734:T:C	3.12004e-20	-2.10619	-0.720892	7.61975e-09	-2.07504	-1.02223
49724322	chr22:49724322:C:T	5.81122e-20	-2.20514	-4.33526e-10	1.7208e-08	-2.28263	-4.33526e-10
49724526	chr22:49724526:C:T	1.29378e-19	-4.97395e-10	-1.40478	4.11258e-08	-4.97395e-10	-1.41137
49725016	chr22:49725016:C:T	1.23245e-19	-4.97395e-10	-1.45333	3.94789e-08	-4.97395e-10	-1.45224
49725155	chr22:49725155:C:G	2.4697e-20	-1.66261	-1.39822	1.11777e-08	-1.2967	-1.41739
49725297	chr22:49725297:G:A	7.37546e-20	-1.96677	-4.33526e-10	2.93003e-08	-1.75041	-4.33526e-10
49725627	chr22:49725627:C:T	1.05925e-19	-1.06101	-0.543765	4.56359e-08	-0.700486	-0.606829
49725687	chr22:49725687:TGCC:T	1.44086e-19	-4.97395e-10	-1.2971	4.53691e-08	-4.97395e-10	-1.31318
49726057	chr22:49726057:C:T	5.37253e-20	-2.28363	-4.33526e-10	1.83444e-08	-2.21869	-4.33526e-10
49726237	chr22:49726237:G:A	5.97353e-20	-2.2907	0.113112	2.09072e-08	-2.29309	0.205171
49726304	chr22:49726304:G:A	3.2931e-19	-4.97395e-10	-0.470511	1.01904e-07	-4.97395e-10	-0.503974
49726661	chr22:49726661:C:T	1.03701e-19	-1.626	-4.33526e-10	3.12109e-08	-1.68724	-4.33526e-10
49726702	chr22:49726702:A:G	2.58474e-20	-2.21224	-0.803059	7.55679e-09	-2.2404	-0.865158
49726792	chr22:49726792:C:T	1.49795e-19	-1.25824	-4.33526e-10	6.95716e-08	-0.885653	-4.33526e-10
49726852	chr22:49726852:C:T	1.07905e-19	-1.58626	-4.33526e-10	4.09311e-08	-1.41612	-4.33526e-10
49726877	chr22:49726877:G:A	7.0591e-20	-1.3808	-0.629812	2.09012e-08	-1.51245	-0.57575
49727073	chr22:49727073:G:A	2.53433e-20	-2.11819	-0.9168	1.07907e-08	-1.90344	-0.845888
49727080	chr22:49727080:G:C	5.41602e-20	-2.27556	-4.33526e-10	1.69565e-08	-2.29736	-4.33526e-10
49727574	chr22:49727574:C:T	1.71472e-19	-4.97395e-10	-1.12309	5.72874e-08	-4.97395e-10	-1.07993
49727614	chr22:49727614:CCT:C	5.29215e-20	-2.2987	-4.33526e-10	1.70332e-08	-2.29285	-4.33526e-10
49727797	chr22:49727797:T:A	1.3224e-19	-4.97395e-10	-1.38289	4.26308e-08	-4.97395e-10	-1.37543
49727835	chr22:49727835:T:C	5.93739e-20	-0.918058	-1.2656	2.98104e-08	-0.398917	-1.33424
49727860	chr22:49727860:A:G	1.51353e-20	-2.11644	-1.43405	6.83596e-09	-1.75493	-1.45088
49728236	chr22:49728236:T:C	1.5126e-18	-4.97395e-10	1.05407	4.70501e-07	-4.97395e-10	1.02579
49728628	chr22:49728628:G:A	2.12354e-20	-2.05577	-1.15608	9.1894e-09	-1.67063	-1.23933
49728728	chr22:49728728:C:T	5.53715e-20	-2.25345	-4.33526e-10	1.82743e-08	-2.22251	-4.33526e-10
49728854	chr22:49728854:C:A	1.11914e-19	-0.831779	-0.717999	5.2549e-08	-0.310789	-0.855474
49729004	chr22:49729004:G:A	1.74029e-19	-4.97395e-10	-1.10829	5.81894e-08	-4.97395e-10	-1.06431
49729355	chr22:49729355:G:A	5.29071e-20	-2.29897	-4.33526e-10	1.70088e-08	-2.29428	-4.33526e-10
49729388	chr22:49729388:G:A	2.84172e-19	-4.97395e-10	-0.61793	9.06e-08	-4.97395e-10	-0.621555
49729396	chr22:49729396:T:C	6.64311e-20	-0.988025	-1.08332	3.23317e-08	-0.474024	-1.17794
49729676	chr22:49729676:T:C	8.74737e-20	-0.588446	-1.20773	5.01221e-08	0.0707961	-1.28434
49729725	chr22:49729725:G:A	1.75654e-18	-4.97395e-10	1.20359	5.45802e-07	-4.97395e-10	1.17425
49729727	chr22:49729727:G:A	1.4622e-19	-4.97395e-10	-1.2824	4.75537e-08	-4.97395e-10	-1.26615
49729758	chr22:49729758:G:A	4.10757e-19	-1.08196	0.832447	1.27053e-07	-1.02037	0.736965
49730110	chr22:49730110:G:A	1.25698e-19	-4.97395e-10	-1.43362	3.98362e-08	-4.97395e-10	-1.44323
49730446	chr22:49730446:T:C	6.31529e-20	-1.00607	-1.11588	3.07464e-08	-0.493478	-1.20876
49730491	chr22:49730491:C:A	9.16903e-20	-1.74909	-4.33526e-10	1.75873e-08	-2.26083	-4.33526e-10
49730940	chr22:49730940:G:A	1.46396e-19	-1.2812	-4.33526e-10	5.91816e-08	-1.0474	-4.33526e-10
49730945	chr22:49730945:C:T	1.36974e-19	-4.97395e-10	-1.34772	4.31785e-08	-4.97395e-10	-1.36267
49730996	chr22:49730996:C:T	1.27118e-19	-4.97395e-10	-1.42239	4.08716e-08	-4.97395e-10	-1.41757
49731239	chr22:49731239:T:C	5.30331e-20	-2.29659	-4.33526e-10	1.71729e-08	-2.28467	-4.33526e-10
49731338	chr22:49731338:C:T	1.55166e-20	-2.20107	-1.32453	6.32689e-09	-1.90348	-1.37972
49731486	chr22:49731486:G:T	5.44484e-20	-2.27026	-4.33526e-10	1.71689e-08	-2.28491	-4.33526e-10
49731505	chr22:49731505:T:C	5.43243e-20	-0.952486	-1.32005	1.66715e-08	-0.996734	-1.31758
49731678	chr22:49731678:G:A	1.24757e-19	-4.97395e-10	-1.44114	4.01092e-08	-4.97395e-10	-1.4364
49731720	chr22:49731720:C:T	5.39269e-20	-2.27988	-4.33526e-10	1.77939e-08	-2.24915	-4.33526e-10
49731884	chr22:49731884:G:A	5.31846e-20	-2.29374	-4.33526e-10	1.7312e-08	-2.27661	-4.33526e-10
49732150	chr22:49732150:G:A	9.68411e-20	-0.64211	-1.05233	3.01061e-08	-0.660549	-1.06273
49732172	chr22:49732172:T:C	5.87584e-20	-1.10483	-1.08925	1.81708e-08	-1.14309	-1.0851
49732458	chr22:49732458:A:T	5.30522e-20	-2.29623	-4.33526e-10	1.71919e-08	-2.28357	-4.33526e-10
49732477	chr22:49732477:G:A	1.48869e-18	-4.97395e-10	1.03814	4.62945e-07	-4.97395e-10	1.0096
49732867	chr22:49732867:G:A	9.32327e-19	-4.97395e-10	0.570173	2.65775e-07	-4.97395e-10	0.45464
49733244	chr22:49733244:G:A	1.67604e-20	-2.00444	-1.44405	7.17167e-09	-1.72412	-1.43375
49733302	chr22:49733302:C:T	1.74898e-19	-4.97395e-10	-1.10331	5.47711e-08	-4.97395e-10	-1.12485
49733778	chr22:49733778:A:G	1.31313e-19	-4.97395e-10	-1.38993	4.16443e-08	-4.97395e-10	-1.39884
49733924	chr22:49733924:T:C	6.42326e-20	-1.03694	-1.06806	1.97869e-08	-1.07936	-1.06363
49734068	chr22:49734068:C:G	6.04466e-20	-1.08408	-1.08167	1.86591e-08	-1.12413	-1.07754
49734073	chr22:49734073:C:T	5.39143e-20	-2.28012	-4.33526e-10	1.77016e-08	-2.25436	-4.33526e-10
49734463	chr22:49734463:C:A	1.69076e-18	-4.97395e-10	1.16542	5.25492e-07	-4.97395e-10	1.13632
49734499	chr22:49734499:G:C	1.4953e-19	-4.97395e-10	-1.26001	4.69842e-08	-4.97395e-10	-1.2782
49734543	chr22:49734543:G:A	1.50322e-19	-4.97395e-10	-1.25473	4.72875e-08	-4.97395e-10	-1.27176
49734565	chr22:49734565:G:A	5.14844e-20	-1.08699	-1.23924	1.56373e-08	-1.1444	-1.23395
49734698	chr22:49734698:G:A	5.65653e-20	-2.23211	-4.33526e-10	2.17908e-08	-2.04652	-4.33526e-10
49734841	chr22:49734841:G:C	1.40535e-19	-4.97395e-10	-1.32205	4.51934e-08	-4.97395e-10	-1.31706
49734994	chr22:49734994:C:T	3.05364e-18	-4.97395e-10	1.75658	1.03666e-06	-4.97395e-10	1.81575
49735179	chr22:49735179:G:A	1.70245e-19	-4.97395e-10	-1.13027	5.62618e-08	-4.97395e-10	-1.09799
49735546	chr22:49735546:G:A	5.35726e-20	-2.28647	-4.33526e-10	1.75214e-08	-2.26458	-4.33526e-10
49735660	chr22:49735660:T:C	2.06307e-20	-1.82851	-1.41222	7.34595e-09	-1.7242	-1.40966
49735923	chr22:49735923:A:G	2.50389e-19	-4.97395e-10	-0.744495	7.65201e-08	-4.97395e-10	-0.790456
49736330	chr22:49736330:T:C	5.0944e-20	-1.16259	-1.17419	2.33057e-08	-0.85962	-1.11969
49736364	chr22:49736364:A:G	7.8282e-20	-1.90719	-4.33526e-10	2.21474e-08	-2.03029	-4.33526e-10
49737131	chr22:49737131:C:T	5.92536e-20	-2.18568	-4.33526e-10	1.7708e-08	-2.254	-4.33526e-10
49737267	chr22:49737267:C:G	2.12473e-19	-4.97395e-10	-0.908696	6.54754e-08	-4.97395e-10	-0.946335
49737619	chr22:49737619:G:A	2.33121e-20	-2.02767	-1.09087	8.88528e-09	-1.87798	-1.06563
49737937	chr22:49737937:C:G	5.40203e-20	-2.27815	-4.33526e-10	1.77674e-08	-2.25064	-4.33526e-10
49737949	chr22:49737949:T:C	5.43063e-20	-2.27287	-4.33526e-10	1.79077e-08	-2.24278	-4.33526e-10
49738340	chr22:49738340:T:C	1.39666e-19	-1.32825	-4.33526e-10	5.51942e-08	-1.11715	-4.33526e-10
49738731	chr22:49738731:T:G	2.65725e-19	-2.26913	1.58408	8.00994e-08	-2.16319	1.41845
49738773	chr22:49738773:C:T	1.48292e-20	-2.11991	-1.451	6.0304e-09	-1.88647	-1.44472
49739397	chr22:49739397:A:G	1.23763e-19	-4.97395e-10	-1.44914	3.96959e-08	-4.97395e-10	-1.44676
49739606	chr22:49739606:C:T	5.47073e-20	-2.26551	-4.33526e-10	1.71058e-08	-2.28859	-4.33526e-10
49739832	chr22:49739832:G:A	1.28485e-20	-2.26067	-1.45361	4.8503e-09	-2.09961	-1.44935
49740057	chr22:49740057:G:A	1.27127e-19	-4.97395e-10	-1.42232	4.12781e-08	-4.97395e-10	-1.40768
49740060	chr22:49740060:C:T	4.09009e-20	-1.12494	-1.43142	1.18406e-08	-1.21554	-1.44094
49740214	chr22:49740214:G:A	2.01507e-19	-4.97395e-10	-0.961686	6.22434e-08	-4.97395e-10	-0.996957
49740303	chr22:49740303:G:A	1.23315e-19	-4.97395e-10	-1.45277	3.94467e-08	-4.97395e-10	-1.45306
49740556	chr22:49740556:G:T	7.62297e-20	-1.20395	-0.729804	3.40934e-08	-0.72937	-0.869535
49740745	chr22:49740745:A:G	1.38778e-19	-4.97395e-10	-1.33464	4.38479e-08	-4.97395e-10	-1.34728
49740908	chr22:49740908:T:C	1.67108e-18	-4.97395e-10	1.15371	5.19218e-07	-4.97395e-10	1.12431
49741085	chr22:49741085:G:A	1.19029e-18	-4.97395e-10	0.814439	3.36964e-07	-4.97395e-10	0.691968
49741500	chr22:49741500:T:A	5.34541e-20	-2.28869	-4.33526e-10	1.74601e-08	-2.26809	-4.33526e-10
49741840	chr22:49741840:C:T	1.83156e-19	-4.97395e-10	-1.05717	5.72594e-08	-4.97395e-10	-1.08042
49742004	chr22:49742004:C:T	1.23264e-19	-4.97395e-10	-1.45318	3.94337e-08	-4.97395e-10	-1.45339
49742155	chr22:49742155:C:G	5.41965e-20	-2.27489	-4.33526e-10	1.78455e-08	-2.24626	-4.33526e-10
49742238	chr22:49742238:G:A	5.392e-20	-2.28001	-4.33526e-10	1.7709e-08	-2.25394	-4.33526e-10
49742399	chr22:49742399:C:T	2.97917e-20	-2.23968	-0.633602	9.85268e-09	-2.17192	-0.66835
49742406	chr22:49742406:A:G	1.73297e-19	-4.97395e-10	-1.1125	5.76649e-08	-4.97395e-10	-1.07336
49742497	chr22:49742497:A:G	2.35365e-19	-4.97395e-10	-0.806372	7.23194e-08	-4.97395e-10	-0.846917
49742700	chr22:49742700:T:C	1.71104e-18	-4.97395e-10	1.17735	5.3158e-07	-4.97395e-10	1.14784
49742852	chr22:49742852:G:A	2.87123e-19	-4.97395e-10	-0.607601	9.15685e-08	-4.97395e-10	-0.610922
49742982	chr22:49742982:G:A	1.26808e-19	-4.97395e-10	-1.42484	4.08542e-08	-4.97395e-10	-1.418
49743496	chr22:49743496:TTA:T	1.24891e-19	-4.97395e-10	-1.44007	3.99129e-08	-4.97395e-10	-1.44131
49744222	chr22:49744222:T:C	1.78761e-18	-4.97395e-10	1.22112	5.00143e-07	-4.97395e-10	1.08689
49744386	chr22:49744386:G:A	1.48225e-19	-4.97395e-10	-1.26878	4.82454e-08	-4.97395e-10	-1.25171
49744985	chr22:49744985:C:T	5.69559e-19	-1.16452	1.24187	1.87775e-07	-1.04017	1.1474
49744990	chr22:49744990:G:A	2.68083e-20	-2.04493	-0.933872	7.89865e-09	-2.00935	-1.05197
49745124	chr22:49745124:A:T	3.92164e-20	-1.1775	-1.42091	1.13464e-08	-1.26631	-1.4328
49745212	chr22:49745212:A:AGAG	1.24637e-19	-4.97395e-10	-1.4421	4.00438e-08	-4.97395e-10	-1.43804
49745214	chr22:49745214:T:G	1.24641e-19	-4.97395e-10	-1.44207	4.00452e-08	-4.97395e-10	-1.438
49745224	chr22:49745224:G:A	1.45335e-19	-4.97395e-10	-1.28847	4.67179e-08	-4.97395e-10	-1.28388
49745364	chr22:49745364:T:TTTG	1.76395e-19	-4.97395e-10	-1.09479	5.52054e-08	-4.97395e-10	-1.11695
49745656	chr22:49745656:TTTTC:T	1.32477e-19	-4.97395e-10	-1.3811	4.15982e-08	-4.97395e-10	-1.39995
49746185	chr22:49746185:A:C	2.09949e-19	-4.97395e-10	-0.920646	6.4609e-08	-4.97395e-10	-0.959655
49746320	chr22:49746320:T:A	2.0419e-19	-4.97395e-10	-0.948461	6.29008e-08	-4.97395e-10	-0.98645
49746402	chr22:49746402:T:C	1.75976e-19	-4.97395e-10	-1.09716	5.50822e-08	-4.97395e-10	-1.11918
49746681	chr22:49746681:C:T	1.34259e-19	-4.97395e-10	-1.36774	4.20768e-08	-4.97395e-10	-1.38851
49746903	chr22:49746903:G:A	1.33118e-19	-4.97395e-10	-1.37627	4.17654e-08	-4.97395e-10	-1.39594
49747256	chr22:49747256:T:C	1.66333e-19	-4.97395e-10	-1.15352	5.21854e-08	-4.97395e-10	-1.17321
49747664	chr22:49747664:GTTGT:G	5.29111e-20	-2.2989	-4.33526e-10	2.61627e-08	-1.86367	-4.33526e-10
49747672	chr22:49747672:A:C	1.35985e-19	-4.97395e-10	-1.35496	4.25413e-08	-4.97395e-10	-1.37753
49747963	chr22:49747963:T:C	1.35205e-19	-4.97395e-10	-1.36072	4.23351e-08	-4.97395e-10	-1.38239
49747980	chr22:49747980:C:T	1.34983e-19	-4.97395e-10	-1.36236	4.22745e-08	-4.97395e-10	-1.38383
49748118	chr22:49748118:T:C	2.73397e-19	-4.97395e-10	-0.656585	8.71831e-08	-4.97395e-10	-0.659999
49748651	chr22:49748651:C:T	1.07031e-19	-1.59439	-4.33526e-10	4.08681e-08	-1.41766	-4.33526e-10
49748880	chr22:49748880:C:T	1.23225e-19	-4.97395e-10	-1.4535	3.94242e-08	-4.97395e-10	-1.45363
49749099	chr22:49749099:G:A	1.30172e-19	-4.97395e-10	-1.39866	4.09638e-08	-4.97395e-10	-1.41532
49749114	chr22:49749114:C:G	1.29071e-19	-4.97395e-10	-1.40715	4.06729e-08	-4.97395e-10	-1.42245
49749285	chr22:49749285:A:T	8.90709e-19	-4.97395e-10	0.524507	2.64869e-07	-4.97395e-10	0.451227
49749286	chr22:49749286:A:C	8.82595e-19	-4.97395e-10	0.515356	2.62492e-07	-4.97395e-10	0.44221
49749557	chr22:49749557:A:AGCG	1.23271e-19	-4.97395e-10	-1.45313	3.94242e-08	-4.97395e-10	-1.45363
49749595	chr22:49749595:G:A	4.12696e-19	-4.97395e-10	-0.2448	1.23969e-07	-4.97395e-10	-0.307976
49749859	chr22:49749859:GC:G	1.05035e-18	-4.97395e-10	0.689372	3.26713e-07	-4.97395e-10	0.661072
49749918	chr22:49749918:C:A	1.48751e-19	-4.97395e-10	-1.26524	4.90456e-08	-4.97395e-10	-1.23526
49749930	chr22:49749930:G:A	1.26216e-19	-4.97395e-10	-1.42952	4.08753e-08	-4.97395e-10	-1.41748
49750022	chr22:49750022:C:T	1.31406e-19	-4.97395e-10	-1.38922	4.13679e-08	-4.97395e-10	-1.4055
49750198	chr22:49750198:C:T	1.23223e-19	-4.97395e-10	-1.45352	3.95187e-08	-4.97395e-10	-1.45123
49750201	chr22:49750201:C:G	1.27165e-19	-4.97395e-10	-1.42203	4.12476e-08	-4.97395e-10	-1.40842
49750555	chr22:49750555:G:C	1.23199e-19	-4.97395e-10	-1.45371	3.94557e-08	-4.97395e-10	-1.45283
49751183	chr22:49751183:C:T	1.38251e-19	-4.97395e-10	-1.33844	4.48325e-08	-4.97395e-10	-1.32508
49751241	chr22:49751241:A:C	4.31032e-18	-4.97395e-10	2.10126	1.34261e-06	-4.97395e-10	2.07436
49751554	chr22:49751554:C:G	5.35165e-20	-2.28752	-4.33526e-10	1.83806e-08	-2.21672	-4.33526e-10
49751628	chr22:49751628:G:A	1.70375e-19	0.189582	-1.31909	8.95149e-08	0.703346	-1.33695
49751654	chr22:49751654:C:T	1.65132e-19	-4.97395e-10	-1.16076	5.18009e-08	-4.97395e-10	-1.1806
49751933	chr22:49751933:G:A	7.39543e-20	-1.96406	-4.33526e-10	2.09756e-08	-2.08465	-4.33526e-10
49751946	chr22:49751946:G:A	2.16209e-19	-4.97395e-10	-0.891263	6.9195e-08	-4.97395e-10	-0.891081
49752100	chr22:49752100:G:A	2.11886e-19	-4.97395e-10	-0.91146	7.05011e-08	-4.97395e-10	-0.872382
49752376	chr22:49752376:G:A	1.98856e-19	-4.97395e-10	-0.974929	6.53481e-08	-4.97395e-10	-0.948281
49752434	chr22:49752434:G:A	4.81842e-20	-1.36431	-1.02817	3.1323e-08	-0.771434	-0.912222
49752524	chr22:49752524:G:A	2.8155e-19	-4.97395e-10	-0.6272	9.24535e-08	-4.97395e-10	-0.601304
49752614	chr22:49752614:G:A	6.4283e-19	-4.97395e-10	0.198371	1.94157e-07	-4.97395e-10	0.140658
49752821	chr22:49752821:C:T	2.5801e-20	-1.76496	-1.25214	9.7814e-09	-1.55836	-1.28917
49752942	chr22:49752942:G:C	1.34906e-19	-4.97395e-10	-1.36294	4.3828e-08	-4.97395e-10	-1.34774
49752961	chr22:49752961:C:A	1.28189e-20	-2.26872	-1.44787	5.86835e-09	-1.93495	-1.42348
49752999	chr22:49752999:G:A	5.41849e-20	-2.27511	-4.33526e-10	1.976e-08	-2.14435	-4.33526e-10
49753054	chr22:49753054:C:T	1.42647e-19	-4.97395e-10	-1.30714	4.49612e-08	-4.97395e-10	-1.32221
49753421	chr22:49753421:C:T	1.26469e-19	-4.97395e-10	-1.42751	4.05694e-08	-4.97395e-10	-1.425
49753428	chr22:49753428:G:A	2.13995e-20	-2.13331	-1.07083	1.07041e-08	-1.75724	-1.00014
49753513	chr22:49753513:C:T	4.29645e-19	-4.97395e-10	-0.204552	1.35587e-07	-4.97395e-10	-0.218394
49754036	chr22:49754036:A:G	6.65919e-20	-2.06893	-4.33526e-10	1.6936e-08	-2.29857	-4.33526e-10
49754443	chr22:49754443:G:A	1.16274e-18	-4.97395e-10	0.791024	3.47097e-07	-4.97395e-10	0.721594
49754840	chr22:49754840:G:A	1.2413e-19	-4.97395e-10	-1.44618	3.97501e-08	-4.97395e-10	-1.4454
49754916	chr22:49754916:G:A	1.31377e-20	-2.29747	-1.39456	4.21644e-09	-2.27039	-1.41863
49754948	chr22:49754948:C:T	1.25134e-19	-4.97395e-10	-1.43813	4.0084e-08	-4.97395e-10	-1.43703
49755045	chr22:49755045:T:C	6.64312e-20	-2.07134	-4.33526e-10	1.83171e-08	-2.22017	-4.33526e-10
49755083	chr22:49755083:C:T	3.06188e-19	-4.97395e-10	-0.54331	9.7344e-08	-4.97395e-10	-0.549758
49755115	chr22:49755115:T:C	3.67651e-20	-1.61993	-1.04303	1.46152e-08	-1.36406	-1.08188
49755134	chr22:49755134:C:A	1.19074e-19	-0.0542838	-1.43348	4.87418e-08	0.206087	-1.44756
49755183	chr22:49755183:T:C	1.36293e-20	-2.29289	-1.3624	4.27377e-09	-2.28238	-1.39313
49755194	chr22:49755194:C:T	2.50394e-20	-1.59842	-1.44864	5.58907e-09	-1.96144	-1.44575
49755523	chr22:49755523:G:A	6.36962e-20	-2.11339	-4.33526e-10	2.72066e-08	-1.82455	-4.33526e-10
49756323	chr22:49756323:C:T	9.45897e-19	-4.97395e-10	0.584624	2.81339e-07	-4.97395e-10	0.511551
49756720	chr22:49756720:GCA:G	2.78035e-18	-4.97395e-10	1.66282	8.02309e-07	-4.97395e-10	1.55948
49756724	chr22:49756724:G:GCA	2.78035e-18	-4.97395e-10	1.66282	8.02309e-07	-4.97395e-10	1.55948
49756900	chr22:49756900:C:T	2.31913e-19	-4.97395e-10	-0.821148	7.43542e-08	-4.97395e-10	-0.81917
49757076	chr22:49757076:T:C	1.24113e-19	-4.97395e-10	-1.44632	3.97443e-08	-4.97395e-10	-1.44554
49757432	chr22:49757432:C:A	5.38429e-20	-2.28144	-4.33526e-10	1.73904e-08	-2.27209	-4.33526e-10
49757788	chr22:49757788:T:C	2.02021e-19	-0.95914	-4.33526e-10	6.13827e-08	-1.01088	-4.33526e-10
49757820	chr22:49757820:G:A	1.04121e-19	-0.322466	-1.29949	3.60745e-08	-0.194419	-1.348
49758062	chr22:49758062:T:A	2.13738e-19	-4.97395e-10	-0.902759	6.84791e-08	-4.97395e-10	-0.901481
49758170	chr22:49758170:T:G	2.30316e-20	-1.76769	-1.36296	8.91354e-09	-1.55204	-1.3884
49758581	chr22:49758581:T:C	2.37801e-20	-1.75644	-1.34222	9.1975e-09	-1.53849	-1.37058
49758741	chr22:49758741:G:A	1.38761e-19	-1.39828	0.0635217	3.03096e-08	-1.77203	0.0554832
49758805	chr22:49758805:A:G	2.97077e-19	-4.97395e-10	-0.57352	9.76709e-08	-4.97395e-10	-0.546406
49758831	chr22:49758831:C:T	3.40066e-19	-4.97395e-10	-0.43837	1.16188e-07	-4.97395e-10	-0.372796
49758920	chr22:49758920:G:A	2.84841e-20	-1.46618	-1.45198	6.14635e-09	-1.86212	-1.45003
49759343	chr22:49759343:C:A	1.58707e-20	-2.29461	-1.20843	5.62546e-09	-2.26798	-1.13272
49759579	chr22:49759579:A:T	1.24157e-19	-4.97395e-10	-1.44597	3.97589e-08	-4.97395e-10	-1.44517
49759637	chr22:49759637:T:C	5.0505e-20	-1.2236	-1.12184	1.57252e-08	-1.18029	-1.19246
49759715	chr22:49759715:G:A	1.49316e-20	-2.29716	-1.26687	5.1907e-09	-2.26791	-1.21323
49759755	chr22:49759755:A:T	4.77455e-20	-1.28223	-1.11939	1.48485e-08	-1.23992	-1.19019
49759808	chr22:49759808:A:C	1.25088e-19	-4.97395e-10	-1.43849	3.98631e-08	-4.97395e-10	-1.44256
49760042	chr22:49760042:G:C	2.04903e-19	-4.97395e-10	-0.944972	6.56448e-08	-4.97395e-10	-0.943752
49760320	chr22:49760320:T:C	1.54032e-19	-4.97395e-10	-1.23035	4.79799e-08	-4.97395e-10	-1.25723
49760380	chr22:49760380:G:A	5.29968e-20	-2.29728	-4.33526e-10	1.69806e-08	-2.29594	-4.33526e-10
49760439	chr22:49760439:C:T	2.80717e-19	-4.97395e-10	-0.630164	9.22109e-08	-4.97395e-10	-0.603931
49760606	chr22:49760606:A:G	1.23872e-19	-4.97395e-10	-1.44826	3.94932e-08	-4.97395e-10	-1.45188
49760956	chr22:49760956:A:G	2.33177e-19	-4.97395e-10	-0.815712	7.92999e-08	-4.97395e-10	-0.754772
49760981	chr22:49760981:G:A	1.05636e-19	-1.60751	-4.33526e-10	3.41581e-08	-1.59701	-4.33526e-10
49761034	chr22:49761034:T:C	5.22085e-20	-0.867621	-1.44464	2.646e-08	-0.399468	-1.45291
49761167	chr22:49761167:G:A	6.88796e-20	-2.03515	-4.33526e-10	3.01751e-08	-1.72099	-4.33526e-10
49761678	chr22:49761678:C:T	6.23197e-20	-1.32649	-0.808744	1.70197e-08	-1.42968	-0.863953
49761884	chr22:49761884:T:C	7.31624e-20	-1.97483	-4.33526e-10	1.97048e-08	-2.14715	-4.33526e-10
49761902	chr22:49761902:G:A	1.65203e-19	-0.819065	-0.341269	4.34417e-08	-1.00331	-0.35328
49762638	chr22:49762638:G:A	4.70178e-20	-2.02469	-0.392293	1.20475e-08	-2.24156	-0.39759
49762677	chr22:49762677:T:C	7.21454e-20	-1.98883	-4.33526e-10	3.23859e-08	-1.65028	-4.33526e-10
49762746	chr22:49762746:G:A	1.52234e-19	-4.97395e-10	-1.24209	4.72833e-08	-4.97395e-10	-1.27185
49762815	chr22:49762815:C:T	1.2323e-19	-4.97395e-10	-1.45346	3.94591e-08	-4.97395e-10	-1.45274
49763117	chr22:49763117:T:G	1.23238e-19	-4.97395e-10	-1.45339	3.94206e-08	-4.97395e-10	-1.45372
49763202	chr22:49763202:A:G	3.27234e-20	-1.37596	-1.40346	7.81212e-09	-1.64541	-1.42692
49763250	chr22:49763250:C:T	6.14218e-20	-1.90194	-0.247801	1.47601e-08	-2.18341	-0.252669
49763464	chr22:49763464:T:C	2.21332e-20	-1.72438	-1.44606	5.50111e-09	-1.99264	-1.43042
49763490	chr22:49763490:T:C	1.79662e-20	-2.11397	-1.26504	5.41994e-09	-2.07342	-1.36451
49763625	chr22:49763625:G:A	6.651e-20	-2.07016	-4.33526e-10	2.06293e-08	-2.1013	-4.33526e-10
49763899	chr22:49763899:G:A	2.19162e-19	-4.97395e-10	-0.877699	7.0095e-08	-4.97395e-10	-0.878158
49764059	chr22:49764059:T:C	4.82057e-20	-2.01139	-0.380648	1.2052e-08	-2.21689	-0.421886
49764122	chr22:49764122:A:T	4.34746e-19	-4.97395e-10	-0.192748	1.36358e-07	-4.97395e-10	-0.212728
49764552	chr22:49764552:G:A	6.90517e-20	-2.05282	0.0201621	1.98e-08	-2.07947	-0.0628584
49764598	chr22:49764598:T:A	4.18591e-19	-4.97395e-10	-0.230615	1.31249e-07	-4.97395e-10	-0.25091
49764648	chr22:49764648:T:C	3.32237e-20	-1.44564	-1.31861	1.34983e-08	-1.17444	-1.351
49764692	chr22:49764692:C:A	3.00863e-20	-1.54965	-1.31379	1.20405e-08	-1.293	-1.34674
49764765	chr22:49764765:C:T	1.23781e-19	-4.97395e-10	-1.449	3.94655e-08	-4.97395e-10	-1.45258
49765101	chr22:49765101:G:A	1.79599e-20	-1.92702	-1.45235	4.87303e-09	-2.09852	-1.44577
49765206	chr22:49765206:A:G	1.27694e-19	-4.97395e-10	-1.41787	4.13198e-08	-4.97395e-10	-1.40667
49765226	chr22:49765226:A:G	2.93823e-20	-1.45202	-1.4351	1.28736e-08	-1.12694	-1.4459
49765234	chr22:49765234:C:T	3.08926e-20	-1.38904	-1.44795	1.35734e-08	-1.06693	-1.45296
49765331	chr22:49765331:G:A	1.91816e-19	-2.22548	1.2145	5.30791e-08	-2.25845	1.10222
49765382	chr22:49765382:G:A	1.82042e-19	-4.97395e-10	-1.06327	5.72102e-08	-4.97395e-10	-1.08128
49765424	chr22:49765424:A:G	2.71832e-20	-1.60452	-1.36039	1.09838e-08	-1.35017	-1.38142
49765652	chr22:49765652:G:A	1.24729e-19	-4.97395e-10	-1.44137	3.99316e-08	-4.97395e-10	-1.44084
49765666	chr22:49765666:G:C	1.68777e-20	-2.15555	-1.28597	5.2045e-09	-2.1333	-1.34518
49765724	chr22:49765724:G:A	2.70239e-20	-1.63023	-1.34056	1.09375e-08	-1.36559	-1.37023
49765729	chr22:49765729:G:A	2.83732e-20	-1.58151	-1.34056	1.16129e-08	-1.30567	-1.37023
49765805	chr22:49765805:GCCGCCCCA:G	4.22075e-20	-2.21019	-0.314725	1.34154e-08	-2.2011	-0.330505
49766300	chr22:49766300:C:T	2.62397e-20	-1.63583	-1.3644	1.07453e-08	-1.36297	-1.39057
49766391	chr22:49766391:G:A	4.11316e-19	-4.97395e-10	-0.248147	1.24378e-07	-4.97395e-10	-0.304687
49766569	chr22:49766569:T:G	2.4633e-20	-2.2921	-0.771322	8.84484e-09	-2.23594	-0.712234
49766767	chr22:49766767:C:T	7.01783e-20	-2.01647	-4.33526e-10	2.03864e-08	-2.11314	-4.33526e-10
49767335	chr22:49767335:G:A	2.69335e-20	-1.55253	-1.42161	1.13295e-08	-1.26451	-1.43609
49767373	chr22:49767373:CTCTG:C	2.90444e-20	-1.53445	-1.36423	1.21187e-08	-1.24283	-1.39042
49768515	chr22:49768515:T:C	2.52945e-20	-2.26942	-0.767497	7.21232e-09	-2.27641	-0.875805
49768774	chr22:49768774:G:T	6.9908e-20	-1.93697	-0.0833566	1.39866e-08	-2.29664	-0.19327
49768898	chr22:49768898:A:G	1.23344e-19	-4.97395e-10	-1.45253	3.94353e-08	-4.97395e-10	-1.45335
49768982	chr22:49768982:T:C	6.81934e-20	-0.973018	-1.07214	3.76263e-08	-0.503502	-0.996805
49768983	chr22:49768983:G:A	1.2335e-19	-4.97395e-10	-1.45249	3.95413e-08	-4.97395e-10	-1.45066
49769002	chr22:49769002:C:T	4.5904e-19	-4.97395e-10	-0.138372	1.58685e-07	-4.97395e-10	-0.0610864
49769307	chr22:49769307:G:A	3.70598e-20	-2.26479	-0.390184	1.08455e-08	-2.27258	-0.471685
49769410	chr22:49769410:G:A	2.63739e-20	-2.1187	-0.876434	7.51977e-09	-2.06243	-1.04804
49769771	chr22:49769771:G:A	3.15788e-20	-1.38439	-1.43064	1.0489e-08	-1.32978	-1.4479
49769829	chr22:49769829:TCTGA:T	2.18591e-19	-1.94498	1.06467	4.09174e-08	-2.166	0.749548
49770021	chr22:49770021:C:T	1.24392e-19	-4.97395e-10	-1.44407	3.99448e-08	-4.97395e-10	-1.44051
49770158	chr22:49770158:A:G	3.44709e-20	-1.33853	-1.38886	1.14249e-08	-1.27075	-1.42146
49770166	chr22:49770166:G:A	1.27978e-20	-2.29255	-1.42568	4.47162e-09	-2.21782	-1.41244
49770227	chr22:49770227:C:T	1.74692e-20	-2.21983	-1.18725	6.23862e-09	-2.08191	-1.21534
49770228	chr22:49770228:C:T	1.3453e-19	-4.97395e-10	-1.36572	4.34678e-08	-4.97395e-10	-1.35599
49770291	chr22:49770291:A:T	1.82859e-19	-4.97395e-10	-1.0588	5.96042e-08	-4.97395e-10	-1.04028
49770294	chr22:49770294:C:T	3.1567e-19	-4.97395e-10	-0.512814	9.60369e-08	-4.97395e-10	-0.563277
49770430	chr22:49770430:T:C	1.75688e-20	-2.21017	-1.19122	5.24135e-09	-2.1597	-1.31173
49770507	chr22:49770507:C:A	1.81936e-19	-4.97395e-10	-1.06386	5.9502e-08	-4.97395e-10	-1.042
49771033	chr22:49771033:G:A	3.21601e-19	-4.97395e-10	-0.4942	1.06977e-07	-4.97395e-10	-0.455392
49771434	chr22:49771434:G:A	9.4294e-20	-1.72109	-4.33526e-10	1.77055e-08	-2.25413	-4.33526e-10
49771608	chr22:49771608:G:C	1.57027e-19	-4.97395e-10	-1.21109	4.95202e-08	-4.97395e-10	-1.22563
49771647	chr22:49771647:C:T	1.42656e-20	-2.23796	-1.3717	5.38879e-09	-2.09319	-1.35049
49771852	chr22:49771852:C:T	1.58551e-19	-4.97395e-10	-1.20143	5.17752e-08	-4.97395e-10	-1.1811
49772037	chr22:49772037:C:A	6.35415e-19	-4.97395e-10	0.186768	1.85285e-07	-4.97395e-10	0.0938858
49772232	chr22:49772232:T:C	4.31496e-19	-4.97395e-10	-0.200252	1.32759e-07	-4.97395e-10	-0.239475
49772444	chr22:49772444:A:G	1.87343e-20	-2.09406	-1.24309	5.74721e-09	-2.02819	-1.3511
49772810	chr22:49772810:T:G	1.34752e-19	-4.97395e-10	-1.36407	4.32262e-08	-4.97395e-10	-1.36156
49772916	chr22:49772916:A:G	1.88246e-20	-2.10294	-1.22941	5.75121e-09	-2.03749	-1.34111
49774004	chr22:49774004:T:C	1.9987e-20	-2.26873	-1.0037	7.73363e-09	-2.01718	-1.06525
49774011	chr22:49774011:G:A	1.23452e-19	-4.97395e-10	-1.45166	3.95654e-08	-4.97395e-10	-1.45006
49774036	chr22:49774036:G:A	2.20513e-19	-4.97395e-10	-0.871555	6.75045e-08	-4.97395e-10	-0.915815
49774478	chr22:49774478:A:G	1.94409e-19	-4.97395e-10	-0.997548	6.0366e-08	-4.97395e-10	-1.02758
49774617	chr22:49774617:G:A	1.64791e-20	-2.18503	-1.28038	4.7598e-09	-2.27928	-1.28853
49774928	chr22:49774928:G:A	1.65957e-19	-4.97395e-10	-1.15578	5.32336e-08	-4.97395e-10	-1.15332
49775099	chr22:49775099:C:T	1.41257e-19	-4.97395e-10	-1.31693	4.53336e-08	-4.97395e-10	-1.31396
49775557	chr22:49775557:G:A	2.52496e-20	-1.87754	-1.16116	6.23946e-09	-2.06481	-1.23231
49775773	chr22:49775773:T:C	1.63617e-20	-2.16861	-1.30396	4.42333e-09	-2.27579	-1.36533
49776028	chr22:49776028:G:A	2.26418e-19	-4.97395e-10	-0.845126	6.98698e-08	-4.97395e-10	-0.881376
49776043	chr22:49776043:T:C	5.44338e-20	-2.27052	-4.33526e-10	1.74189e-08	-2.27046	-4.33526e-10
49776122	chr22:49776122:G:A	2.30947e-19	-4.97395e-10	-0.825321	6.97213e-08	-4.97395e-10	-0.883503
49776546	chr22:49776546:G:A	5.55057e-20	-2.25102	-4.33526e-10	1.74975e-08	-2.26595	-4.33526e-10
49777298	chr22:49777298:G:C	1.35342e-19	-4.97395e-10	-1.35971	4.38619e-08	-4.97395e-10	-1.34696
49777381	chr22:49777381:C:T	1.23443e-19	-4.97395e-10	-1.45173	3.94828e-08	-4.97395e-10	-1.45214
49777519	chr22:49777519:G:A	5.2958e-20	-2.29801	-4.33526e-10	1.73476e-08	-2.27456	-4.33526e-10
49777627	chr22:49777627:C:T	2.24781e-19	-2.16519	1.31281	7.14619e-08	-2.26547	1.40663
49777826	chr22:49777826:C:T	1.26265e-19	-4.97395e-10	-1.42913	4.0654e-08	-4.97395e-10	-1.42291
49777879	chr22:49777879:A:T	1.24589e-19	-4.97395e-10	-1.44249	3.97164e-08	-4.97395e-10	-1.44625
49778206	chr22:49778206:G:A	1.29309e-19	-4.97395e-10	-1.4053	4.04288e-08	-4.97395e-10	-1.42847
49778214	chr22:49778214:G:A	6.88564e-19	-4.97395e-10	0.267098	2.06688e-07	-4.97395e-10	0.2032
49778258	chr22:49778258:T:C	1.33629e-19	-2.04665	0.674204	4.05467e-08	-2.18733	0.761775
49778389	chr22:49778389:A:G	3.99508e-20	-1.37827	-1.2016	1.249e-08	-1.33153	-1.27155
49778578	chr22:49778578:G:A	1.95481e-20	-2.0391	-1.25553	5.74396e-09	-2.16179	-1.21807
49778633	chr22:49778633:T:C	3.55278e-20	-1.4292	-1.268	1.11293e-08	-1.39054	-1.32789
49778866	chr22:49778866:T:C	1.29022e-19	-4.97395e-10	-1.40753	4.16245e-08	-4.97395e-10	-1.39932
49779023	chr22:49779023:A:T	1.4019e-19	-4.97395e-10	-1.32451	4.62439e-08	-4.97395e-10	-1.29408
49779176	chr22:49779176:ATCC:A	6.86811e-19	-4.97395e-10	0.264549	2.06169e-07	-4.97395e-10	0.200688
49780262	chr22:49780262:A:T	1.56916e-19	-2.04724	0.835441	4.75517e-08	-2.19227	0.926077
49780397	chr22:49780397:T:C	1.27377e-19	-4.97395e-10	-1.42036	4.03052e-08	-4.97395e-10	-1.43153
49780447	chr22:49780447:C:T	7.19411e-19	-4.97395e-10	0.310923	2.15801e-07	-4.97395e-10	0.246349
49780786	chr22:49780786:C:T	1.379e-19	-4.97395e-10	-1.34098	4.42567e-08	-4.97395e-10	-1.338
49780787	chr22:49780787:G:A	1.49751e-19	-4.97395e-10	-1.25854	4.79173e-08	-4.97395e-10	-1.25853
49781002	chr22:49781002:G:A	1.41108e-19	-4.97395e-10	-1.31798	4.65756e-08	-4.97395e-10	-1.28693
49781017	chr22:49781017:C:T	1.35456e-20	-2.21108	-1.45036	4.33271e-09	-2.22789	-1.43392
49781240	chr22:49781240:G:A	4.71607e-19	-4.97395e-10	-0.111364	1.60646e-07	-4.97395e-10	-0.0488058
49781440	chr22:49781440:C:T	1.46315e-19	-4.97395e-10	-1.28175	4.76138e-08	-4.97395e-10	-1.26489
49781441	chr22:49781441:G:A	3.10351e-20	-1.50942	-1.32297	9.71743e-09	-1.48165	-1.37243
49781725	chr22:49781725:C:T	1.379e-19	-4.97395e-10	-1.34098	4.42567e-08	-4.97395e-10	-1.338
49781948	chr22:49781948:G:A	6.50546e-19	-4.97395e-10	0.210303	1.95362e-07	-4.97395e-10	0.146844
49781976	chr22:49781976:C:CA	1.45112e-19	-4.97395e-10	-1.29	4.55667e-08	-4.97395e-10	-1.30883
49782412	chr22:49782412:G:A	2.55577e-19	-4.97395e-10	-0.723986	7.85164e-08	-4.97395e-10	-0.764702
49783241	chr22:49783241:A:T	4.60034e-20	-1.57615	-0.862643	9.79058e-09	-1.94867	-0.897916
49783300	chr22:49783300:A:G	3.22443e-20	-1.49034	-1.30383	1.01636e-08	-1.45211	-1.35709
49783345	chr22:49783345:G:A	5.62359e-20	-2.23795	-4.33526e-10	1.75026e-08	-2.26566	-4.33526e-10
49783380	chr22:49783380:C:T	1.25296e-19	-4.97395e-10	-1.43683	4.0307e-08	-4.97395e-10	-1.43148
49783606	chr22:49783606:C:T	1.34175e-19	-4.97395e-10	-1.36836	4.34723e-08	-4.97395e-10	-1.35589
49783631	chr22:49783631:G:A	8.25861e-20	-1.40518	-0.448484	2.9515e-08	-1.3279	-0.415215
49784110	chr22:49784110:G:A	1.26345e-19	-4.97395e-10	-1.42849	4.01519e-08	-4.97395e-10	-1.43534
49784416	chr22:49784416:G:C	1.23308e-19	-4.97395e-10	-1.45282	3.94734e-08	-4.97395e-10	-1.45238
49784434	chr22:49784434:A:G	1.80241e-20	-2.10577	-1.27003	6.17012e-09	-2.10126	-1.20703
49784794	chr22:49784794:G:A	6.88239e-20	-2.05286	0.0169028	2.09269e-08	-2.18778	0.100808
49784810	chr22:49784810:G:A	2.87911e-20	-1.85128	-1.05617	1.32058e-08	-1.43373	-1.11363
49784921	chr22:49784921:C:T	1.2465e-19	-4.97395e-10	-1.442	4.00603e-08	-4.97395e-10	-1.43762
49785024	chr22:49785024:T:C	3.24402e-20	-1.81846	-0.969648	1.50513e-08	-1.38173	-1.03481
49785164	chr22:49785164:G:A	1.27017e-19	-4.97395e-10	-1.42319	4.0751e-08	-4.97395e-10	-1.42053
49785269	chr22:49785269:A:G	1.99139e-20	-2.0174	-1.25869	6.40657e-09	-1.90907	-1.36161
49785276	chr22:49785276:C:T	5.72118e-20	-2.22075	-4.33526e-10	1.84862e-08	-2.21098	-4.33526e-10
49785347	chr22:49785347:G:A	1.2529e-19	-4.97395e-10	-1.43688	3.98985e-08	-4.97395e-10	-1.44167
49785410	chr22:49785410:G:A	1.53487e-19	-4.97395e-10	-1.23389	5.00577e-08	-4.97395e-10	-1.21483
49785885	chr22:49785885:C:T	9.23848e-19	-4.97395e-10	0.561037	2.76037e-07	-4.97395e-10	0.492525
49785939	chr22:49785939:A:G	2.27902e-19	-4.97395e-10	-0.838597	7.03604e-08	-4.97395e-10	-0.874379
49785957	chr22:49785957:A:C	1.2546e-19	-4.97395e-10	-1.43552	4.00097e-08	-4.97395e-10	-1.43889
49785992	chr22:49785992:C:T	3.65094e-19	0.938458	-1.30581	3.19064e-08	-0.310545	-1.35466
49786003	chr22:49786003:G:A	6.74106e-20	-0.722107	-1.3346	9.63868e-09	-1.49159	-1.37064
49786011	chr22:49786011:G:A	1.52217e-19	-4.97395e-10	-1.2422	4.82961e-08	-4.97395e-10	-1.25066
49786072	chr22:49786072:C:T	1.26543e-19	-4.97395e-10	-1.42693	4.05916e-08	-4.97395e-10	-1.42445
49786090	chr22:49786090:C:G	2.97026e-20	-2.20172	-0.674551	9.57364e-09	-2.26866	-0.600333
49786407	chr22:49786407:C:T	4.71612e-19	1.28911	-1.40047	4.55198e-08	0.110917	-1.42078
49786534	chr22:49786534:T:C	1.32855e-19	-4.97395e-10	-1.37825	4.21913e-08	-4.97395e-10	-1.3858
49786557	chr22:49786557:A:G	1.25551e-19	-4.97395e-10	-1.4348	4.0397e-08	-4.97395e-10	-1.42925
49786849	chr22:49786849:A:C	2.18232e-20	-1.84132	-1.34322	7.0561e-09	-1.85296	-1.32116
49786922	chr22:49786922:C:T	1.27204e-19	-4.97395e-10	-1.42172	4.08144e-08	-4.97395e-10	-1.41897
49786968	chr22:49786968:C:G	3.52863e-20	-1.37325	-1.33077	1.0945e-08	-1.35664	-1.37848
49787002	chr22:49787002:G:A	2.3938e-19	-4.97395e-10	-0.789459	7.5009e-08	-4.97395e-10	-0.810401
49787066	chr22:49787066:A:G	1.81103e-20	-2.06686	-1.30417	5.87606e-09	-1.96522	-1.3919
49787282	chr22:49787282:A:G	1.25599e-19	-4.97395e-10	-1.43441	4.04414e-08	-4.97395e-10	-1.42816
49787922	chr22:49787922:C:T	2.55032e-19	-4.97395e-10	-0.72612	7.98214e-08	-4.97395e-10	-0.748218
49788312	chr22:49788312:C:A	1.99981e-20	-2.01528	-1.25659	6.42612e-09	-1.90753	-1.36011
49788392	chr22:49788392:G:C	1.54581e-19	-2.09758	0.870794	4.77972e-08	-2.22347	0.962423
49788537	chr22:49788537:A:G	1.53712e-19	-2.10434	0.871909	4.77737e-08	-2.22519	0.96366
49789021	chr22:49789021:A:C	1.28171e-19	-4.97395e-10	-1.41415	4.05124e-08	-4.97395e-10	-1.4264
49789191	chr22:49789191:G:A	3.34348e-20	-1.89272	-0.865199	1.49366e-08	-1.48707	-0.93712
49789218	chr22:49789218:C:A	1.36128e-19	-4.97395e-10	-1.35392	4.47044e-08	-4.97395e-10	-1.32794
49789298	chr22:49789298:G:C	7.49507e-20	-1.95068	-4.33526e-10	2.79568e-08	-1.79735	-4.33526e-10
49789513	chr22:49789513:G:A	1.34447e-19	-4.97395e-10	-1.36634	4.35358e-08	-4.97395e-10	-1.35442
49789601	chr22:49789601:T:C	1.72452e-19	-2.2756	1.15821	6.10113e-08	-2.29323	1.27628
49789957	chr22:49789957:G:A	8.8355e-20	-2.05673	0.270584	2.60915e-08	-2.21295	0.346549
49790067	chr22:49790067:G:T	1.78517e-19	-4.97395e-10	-1.08283	5.53271e-08	-4.97395e-10	-1.11475
49790547	chr22:49790547:C:T	1.27806e-19	-1.417	-4.33526e-10	2.95791e-08	-1.74094	-4.33526e-10
49790862	chr22:49790862:G:A	1.40569e-19	-4.97395e-10	-1.32181	4.63594e-08	-4.97395e-10	-1.29159
49790943	chr22:49790943:G:A	2.92922e-20	-1.92115	-0.969042	1.29628e-08	-1.53317	-1.03276
49791178	chr22:49791178:C:T	2.20403e-19	-4.97395e-10	-0.87205	6.81144e-08	-4.97395e-10	-0.90682
49791232	chr22:49791232:C:T	1.23457e-19	-4.97395e-10	-1.45162	3.95998e-08	-4.97395e-10	-1.44918
49791366	chr22:49791366:G:A	2.38334e-19	-4.97395e-10	-0.793839	7.46777e-08	-4.97395e-10	-0.814828
49791626	chr22:49791626:A:T	9.52474e-19	-4.97395e-10	0.591552	2.84648e-07	-4.97395e-10	0.523244
49791686	chr22:49791686:C:G	1.87652e-19	-2.07518	1.04226	5.78812e-08	-2.20703	1.13742
49791728	chr22:49791728:G:A	6.42346e-20	-2.10497	-4.33526e-10	2.01231e-08	-2.12614	-4.33526e-10
49791737	chr22:49791737:C:T	3.80385e-20	-1.86768	-0.761235	1.70399e-08	-1.45333	-0.839118
49791784	chr22:49791784:A:G	2.6488e-20	-1.9731	-1.01772	8.09608e-09	-1.89569	-1.14094
49792001	chr22:49792001:T:C	1.4076e-19	-4.97395e-10	-1.32045	4.64281e-08	-4.97395e-10	-1.29011
49792019	chr22:49792019:G:A	5.05474e-20	-1.45254	-0.89206	1.0794e-08	-1.82414	-0.924875
49792239	chr22:49792239:G:A	1.4171e-19	-4.97395e-10	-1.31373	4.51964e-08	-4.97395e-10	-1.31699
49792408	chr22:49792408:G:A	1.8583e-19	-2.06663	1.02395	5.71636e-08	-2.20079	1.11869
49792584	chr22:49792584:G:A	9.61888e-19	-4.97395e-10	0.601388	2.87609e-07	-4.97395e-10	0.533592
49792866	chr22:49792866:G:A	4.94715e-20	-1.1939	-1.17221	9.7606e-09	-1.65413	-1.19553
49793104	chr22:49793104:G:C	1.93758e-19	-4.97395e-10	-1.0009	6.292e-08	-4.97395e-10	-0.986146
49793641	chr22:49793641:C:T	2.04597e-19	-4.97395e-10	-0.946467	6.81321e-08	-4.97395e-10	-0.906561
49793726	chr22:49793726:A:T	1.23178e-19	-2.05503	0.601144	3.75801e-08	-2.19501	0.693472
49793731	chr22:49793731:A:G	2.70611e-19	-4.97395e-10	-0.666828	8.46247e-08	-4.97395e-10	-0.689783
49793998	chr22:49793998:C:T	8.91104e-19	-4.97395e-10	0.524951	2.66651e-07	-4.97395e-10	0.45793
49794067	chr22:49794067:C:T	7.50374e-19	-4.97395e-10	0.353062	2.28324e-07	-4.97395e-10	0.302756
49794205	chr22:49794205:C:T	2.11673e-19	-1.89221	0.979745	6.09019e-08	-2.09708	1.07834
49794665	chr22:49794665:C:T	3.57673e-19	-4.97395e-10	-0.387892	1.09025e-07	-4.97395e-10	-0.436435
49795121	chr22:49795121:A:C	2.70745e-19	-4.97395e-10	-0.666334	8.46655e-08	-4.97395e-10	-0.689301
49795269	chr22:49795269:G:A	2.5225e-19	-4.97395e-10	-0.737089	8.03092e-08	-4.97395e-10	-0.742125
49795383	chr22:49795383:C:A	5.97504e-20	-2.17733	-4.33526e-10	1.93187e-08	-2.16694	-4.33526e-10
49796165	chr22:49796165:A:C	6.43016e-20	-2.10393	-4.33526e-10	2.72965e-08	-1.82125	-4.33526e-10
49796532	chr22:49796532:G:A	2.04741e-20	-1.98866	-1.25969	6.63677e-09	-1.8735	-1.36188
49796572	chr22:49796572:G:A	1.93379e-19	-4.97395e-10	-1.00286	6.47462e-08	-4.97395e-10	-0.957535
49796778	chr22:49796778:A:G	5.67087e-20	-1.10721	-1.12237	1.09505e-08	-1.5861	-1.14852
49796857	chr22:49796857:T:C	1.2377e-19	-4.97395e-10	-1.44908	3.96423e-08	-4.97395e-10	-1.44811
49796919	chr22:49796919:G:A	2.49626e-19	-4.97395e-10	-0.747547	8.23167e-08	-4.97395e-10	-0.717435
49797048	chr22:49797048:C:T	1.39142e-19	-4.97395e-10	-1.33202	4.58311e-08	-4.97395e-10	-1.30305
49797144	chr22:49797144:G:C	1.26092e-19	-4.97395e-10	-1.4305	4.04402e-08	-4.97395e-10	-1.42818
49797282	chr22:49797282:G:A	2.40559e-19	-4.97395e-10	-0.784545	7.53423e-08	-4.97395e-10	-0.805968
49797284	chr22:49797284:G:A	1.15786e-19	-1.51577	-4.33526e-10	2.73538e-08	-1.81915	-4.33526e-10
49797342	chr22:49797342:C:T	5.29998e-20	-1.49714	-0.80008	1.14468e-08	-1.85595	-0.834345
49797448	chr22:49797448:C:G	1.86811e-19	-4.97395e-10	-1.03741	5.85634e-08	-4.97395e-10	-1.0579
49797488	chr22:49797488:G:C	1.41496e-19	-2.07519	0.759952	4.32895e-08	-2.20959	0.849487
49797636	chr22:49797636:T:C	1.66466e-19	-4.97395e-10	-1.15272	5.34522e-08	-4.97395e-10	-1.14922
49797790	chr22:49797790:G:A	2.66441e-19	-4.97395e-10	-0.682357	8.33106e-08	-4.97395e-10	-0.705433
49798280	chr22:49798280:C:T	1.2546e-19	-4.97395e-10	-1.43552	4.04822e-08	-4.97395e-10	-1.42715
49799271	chr22:49799271:G:A	7.58156e-20	-1.93921	-4.33526e-10	1.97158e-08	-2.14659	-4.33526e-10
49799292	chr22:49799292:AGAGGGGACAGAGGAGACAGAGGGGATG:A	5.55367e-20	-2.25047	-4.33526e-10	2.10573e-08	-2.08076	-4.33526e-10
49799502	chr22:49799502:A:G	2.93775e-19	-4.97395e-10	-0.584696	9.09929e-08	-4.97395e-10	-0.617228
49799524	chr22:49799524:G:A	8.5887e-20	-1.81448	-4.33526e-10	3.90297e-08	-1.46369	-4.33526e-10
49799954	chr22:49799954:A:G	1.53676e-19	-4.97395e-10	-1.23266	4.87367e-08	-4.97395e-10	-1.24158
49799988	chr22:49799988:T:C	3.35175e-20	-1.30843	-1.44701	1.09587e-08	-1.2802	-1.45368
49800017	chr22:49800017:C:T	1.27069e-19	-1.42278	-4.33526e-10	2.93733e-08	-1.74792	-4.33526e-10
49800041	chr22:49800041:G:A	2.12469e-19	-4.97395e-10	-0.908714	6.61219e-08	-4.97395e-10	-0.93651
49800261	chr22:49800261:C:T	1.75023e-19	-2.08372	0.98113	5.39507e-08	-2.21456	1.07462
49800330	chr22:49800330:G:A	1.58421e-19	-4.97395e-10	-1.20225	4.98343e-08	-4.97395e-10	-1.21931
49800700	chr22:49800700:A:G	7.20929e-20	-1.98955	-4.33526e-10	2.00983e-08	-2.12737	-4.33526e-10
49800987	chr22:49800987:C:A	3.0138e-19	-4.97395e-10	-0.559139	9.94558e-08	-4.97395e-10	-0.528296
49801350	chr22:49801350:G:A	7.34075e-20	-1.97148	-4.33526e-10	3.7223e-08	-1.51108	-4.33526e-10
49801373	chr22:49801373:AC:A	4.98965e-20	-1.42642	-0.931134	1.05926e-08	-1.80575	-0.962101
49801582	chr22:49801582:C:T	1.232e-19	-4.97395e-10	-1.4537	3.94217e-08	-4.97395e-10	-1.45369
49801586	chr22:49801586:G:A	1.98528e-19	-4.97395e-10	-0.976578	6.44942e-08	-4.97395e-10	-0.961434
49801727	chr22:49801727:A:G	4.60713e-20	-1.03694	-1.40038	1.47467e-08	-1.00721	-1.42978
49801777	chr22:49801777:G:A	6.87904e-20	-1.29173	-0.744714	3.8159e-08	-0.791103	-0.695144
49801868	chr22:49801868:C:T	3.49169e-19	-4.97395e-10	-0.411953	1.05045e-07	-4.97395e-10	-0.473619
49802076	chr22:49802076:A:C	4.94349e-20	-1.42662	-0.940235	1.04976e-08	-1.8059	-0.970964
49802737	chr22:49802737:G:A	1.58404e-19	-4.97395e-10	-1.20236	5.02138e-08	-4.97395e-10	-1.21172
49802836	chr22:49802836:G:A	1.47053e-19	-4.97395e-10	-1.27672	4.66885e-08	-4.97395e-10	-1.28451
49803083	chr22:49803083:C:A	1.25905e-19	-1.43198	-4.33526e-10	2.90886e-08	-1.75766	-4.33526e-10
49803273	chr22:49803273:T:C	2.58681e-19	-4.97395e-10	-0.711913	8.09402e-08	-4.97395e-10	-0.734299
49803679	chr22:49803679:T:A	1.25964e-19	-4.97395e-10	-1.43152	4.05355e-08	-4.97395e-10	-1.42583
49803817	chr22:49803817:G:A	4.36995e-20	-1.05171	-1.43846	1.4222e-08	-1.02154	-1.45168
49804677	chr22:49804677:C:T	1.46165e-19	-1.28278	-4.33526e-10	4.99159e-08	-1.21767	-4.33526e-10
49804869	chr22:49804869:A:G	2.62709e-19	-4.97395e-10	-0.696463	8.2187e-08	-4.97395e-10	-0.719013
49805237	chr22:49805237:C:G	9.28286e-19	-4.97395e-10	0.565829	2.77467e-07	-4.97395e-10	0.497694
49805405	chr22:49805405:G:A	2.98483e-19	-4.97395e-10	-0.568797	9.19377e-08	-4.97395e-10	-0.606898
49805730	chr22:49805730:G:T	2.83654e-20	-1.46889	-1.45345	1.1977e-08	-1.19714	-1.44788
49806688	chr22:49806688:C:T	3.38555e-19	-4.97395e-10	-0.442825	1.04641e-07	-4.97395e-10	-0.477472
49806913	chr22:49806913:G:A	5.42142e-20	-2.27457	-4.33526e-10	1.71257e-08	-2.28743	-4.33526e-10
49807117	chr22:49807117:A:G	3.73616e-19	-4.97395e-10	-0.344282	1.14204e-07	-4.97395e-10	-0.390023
49807461	chr22:49807461:T:C	2.02245e-19	-4.97395e-10	-0.958032	6.63726e-08	-4.97395e-10	-0.932724
49807491	chr22:49807491:G:A	2.02622e-19	-4.97395e-10	-0.956166	6.29221e-08	-4.97395e-10	-0.986111
49808080	chr22:49808080:G:A	2.73624e-19	-4.97395e-10	-0.655754	8.55381e-08	-4.97395e-10	-0.679048
49808141	chr22:49808141:A:T	1.32967e-19	-2.1202	0.742789	4.14488e-08	-2.23513	0.831581
49808446	chr22:49808446:G:A	1.45511e-19	-4.97395e-10	-1.28726	4.60761e-08	-4.97395e-10	-1.29772
49808476	chr22:49808476:T:C	2.14512e-19	-4.97395e-10	-0.899142	7.08026e-08	-4.97395e-10	-0.868114
49808498	chr22:49808498:C:T	3.51859e-19	-4.97395e-10	-0.404281	1.07298e-07	-4.97395e-10	-0.452399
49808608	chr22:49808608:T:C	1.45511e-19	-4.97395e-10	-1.28726	4.60761e-08	-4.97395e-10	-1.29772
49808628	chr22:49808628:A:G	2.7356e-20	-1.58632	-1.37226	1.15717e-08	-1.2471	-1.43235
49809044	chr22:49809044:G:A	1.29163e-19	-4.97395e-10	-1.40644	4.16471e-08	-4.97395e-10	-1.39878
49809140	chr22:49809140:G:T	1.2891e-19	-4.97395e-10	-1.4084	4.15598e-08	-4.97395e-10	-1.40088
49809308	chr22:49809308:G:A	9.35968e-20	-2.09602	0.36751	2.94743e-08	-2.20865	0.464154
49809504	chr22:49809504:G:A	6.08541e-20	-1.47759	-0.681446	1.23562e-08	-1.88779	-0.72606
49809523	chr22:49809523:G:A	1.57493e-19	-4.97395e-10	-1.20813	4.99163e-08	-4.97395e-10	-1.21766
49809714	chr22:49809714:G:A	1.23703e-19	-4.97395e-10	-1.44963	3.94445e-08	-4.97395e-10	-1.45312
49809738	chr22:49809738:T:C	1.74996e-19	-4.97395e-10	-1.10274	5.4991e-08	-4.97395e-10	-1.12084
49809941	chr22:49809941:T:C	1.56446e-19	-4.97395e-10	-1.2148	4.92304e-08	-4.97395e-10	-1.2315
49810171	chr22:49810171:C:G	1.41524e-19	-4.97395e-10	-1.31504	4.38654e-08	-4.97395e-10	-1.34688
49810625	chr22:49810625:A:G	5.68094e-20	-0.885661	-1.34215	1.80445e-08	-0.847923	-1.38724
49810653	chr22:49810653:A:G	1.54096e-19	-4.97395e-10	-1.22993	5.02389e-08	-4.97395e-10	-1.21122
49810797	chr22:49810797:G:A	9.23205e-19	-4.97395e-10	0.560341	2.75966e-07	-4.97395e-10	0.492269
49810805	chr22:49810805:A:C	1.26632e-19	-4.97395e-10	-1.42623	4.11367e-08	-4.97395e-10	-1.41111
49810813	chr22:49810813:G:A	1.92701e-19	-4.97395e-10	-1.00637	5.98052e-08	-4.97395e-10	-1.03692
49811064	chr22:49811064:G:A	2.69039e-20	-1.53964	-1.4356	1.2602e-08	-1.20834	-1.38582
49811083	chr22:49811083:C:T	3.5197e-19	-4.97395e-10	-0.403963	1.08754e-07	-4.97395e-10	-0.438923
49811098	chr22:49811098:G:A	1.37304e-19	-4.97395e-10	-1.34531	4.35999e-08	-4.97395e-10	-1.35296
49811264	chr22:49811264:T:C	2.66587e-19	-4.97395e-10	-0.68181	8.33983e-08	-4.97395e-10	-0.704382
49811271	chr22:49811271:A:G	2.66657e-19	-4.97395e-10	-0.681548	8.34196e-08	-4.97395e-10	-0.704126
49811312	chr22:49811312:T:TG	3.61838e-19	-4.97395e-10	-0.376315	1.11749e-07	-4.97395e-10	-0.411755
49811595	chr22:49811595:G:A	2.70986e-19	-4.97395e-10	-0.665442	8.47602e-08	-4.97395e-10	-0.688183
49811887	chr22:49811887:T:C	1.88578e-19	-4.97395e-10	-1.028	5.85676e-08	-4.97395e-10	-1.05783
49812173	chr22:49812173:G:A	1.27035e-19	-4.97395e-10	-1.42305	4.07605e-08	-4.97395e-10	-1.4203
49812255	chr22:49812255:G:A	3.02008e-20	-1.49667	-1.36298	1.29688e-08	-1.13801	-1.42746
49812681	chr22:49812681:C:T	1.26092e-19	-4.97395e-10	-1.4305	4.04402e-08	-4.97395e-10	-1.42818
49812703	chr22:49812703:C:A	1.2505e-19	-4.97395e-10	-1.43879	4.0481e-08	-4.97395e-10	-1.42718
49812873	chr22:49812873:C:T	1.59722e-19	-4.97395e-10	-1.19408	5.00921e-08	-4.97395e-10	-1.21415
49812925	chr22:49812925:G:A	1.34391e-19	-2.11535	0.748591	4.18072e-08	-2.23169	0.836754
49813022	chr22:49813022:G:A	1.25702e-19	-4.97395e-10	-1.4336	4.03087e-08	-4.97395e-10	-1.43144
49813218	chr22:49813218:C:T	1.59668e-19	-4.97395e-10	-1.19441	5.13024e-08	-4.97395e-10	-1.19027
49813543	chr22:49813543:T:G	3.49028e-20	-1.58857	-1.12637	7.69933e-09	-1.93466	-1.15221
49813695	chr22:49813695:G:A	1.32637e-19	-4.97395e-10	-1.37989	4.31539e-08	-4.97395e-10	-1.36324
49813893	chr22:49813893:A:G	1.50036e-19	-4.97395e-10	-1.25664	4.88901e-08	-4.97395e-10	-1.23844
49813969	chr22:49813969:G:A	1.48816e-19	-4.97395e-10	-1.2648	4.72359e-08	-4.97395e-10	-1.27286
49814350	chr22:49814350:G:C	4.12639e-20	-1.30419	-1.24333	8.36753e-09	-1.73941	-1.26424
49814353	chr22:49814353:C:T	1.3095e-19	-4.97395e-10	-1.3927	4.10887e-08	-4.97395e-10	-1.41228
49814371	chr22:49814371:C:T	5.0799e-20	-1.13481	-1.20482	9.79134e-09	-1.6162	-1.23031
49814728	chr22:49814728:C:T	1.36632e-19	-4.97395e-10	-1.35022	4.34289e-08	-4.97395e-10	-1.35688
49814736	chr22:49814736:G:C	9.81154e-19	-4.97395e-10	0.621219	2.93047e-07	-4.97395e-10	0.552322
49814959	chr22:49814959:C:T	9.07481e-19	-4.97395e-10	0.543162	2.71383e-07	-4.97395e-10	0.475521
49814973	chr22:49814973:G:A	8.562e-20	-1.30047	-0.51712	2.12752e-08	-1.41934	-0.651128
49815278	chr22:49815278:C:G	5.96834e-20	-2.17846	-4.33526e-10	2.35022e-08	-1.97091	-4.33526e-10
49815364	chr22:49815364:G:A	1.42346e-20	-2.2225	-1.38934	6.14108e-09	-1.89679	-1.41622
49815404	chr22:49815404:G:A	5.29448e-20	-2.29826	-4.33526e-10	1.69307e-08	-2.29888	-4.33526e-10
49815472	chr22:49815472:G:A	4.95155e-20	-0.947366	-1.41786	1.60766e-08	-0.909726	-1.44092
49816089	chr22:49816089:C:T	2.84625e-20	-1.5662	-1.35272	1.19049e-08	-1.22928	-1.42178
49816207	chr22:49816207:G:A	4.64583e-20	-0.987465	-1.44149	7.60568e-09	-1.64866	-1.45045
49816226	chr22:49816226:C:T	9.0028e-20	-1.93273	0.165345	3.77221e-08	-1.42701	-0.0707564
49816327	chr22:49816327:A:G	1.25471e-19	-1.43544	-4.33526e-10	2.90137e-08	-1.76024	-4.33526e-10
49816427	chr22:49816427:G:A	1.40464e-19	-4.97395e-10	-1.32256	4.45009e-08	-4.97395e-10	-1.3325
49816526	chr22:49816526:C:A	1.22252e-19	-1.46142	-4.33526e-10	2.84156e-08	-1.78107	-4.33526e-10
49816527	chr22:49816527:A:G	1.22527e-19	-1.45918	-4.33526e-10	2.84649e-08	-1.77934	-4.33526e-10
49817130	chr22:49817130:C:T	2.51558e-19	-4.97395e-10	-0.739837	7.8771e-08	-4.97395e-10	-0.761464
49817186	chr22:49817186:G:T	1.25414e-19	-4.97395e-10	-1.43589	4.03175e-08	-4.97395e-10	-1.43122
49817475	chr22:49817475:C:T	2.73504e-19	-4.97395e-10	-0.656194	8.55368e-08	-4.97395e-10	-0.679063
49817619	chr22:49817619:C:T	7.54e-20	-1.9447	-4.33526e-10	2.82573e-08	-1.78666	-4.33526e-10
49817647	chr22:49817647:G:A	1.23924e-19	-0.939941	-0.5079	6.08534e-08	-0.422588	-0.596954
49817948	chr22:49817948:A:G	5.31018e-20	-2.2953	-4.33526e-10	1.70947e-08	-2.28924	-4.33526e-10
49817969	chr22:49817969:C:T	9.21536e-20	-1.74405	-4.33526e-10	1.71998e-08	-2.28311	-4.33526e-10
49818018	chr22:49818018:A:G	1.28842e-19	-4.97395e-10	-1.40892	4.13592e-08	-4.97395e-10	-1.40571
49818241	chr22:49818241:G:A	1.65398e-19	-4.97395e-10	-1.15915	5.23775e-08	-4.97395e-10	-1.16953
49818637	chr22:49818637:T:C	3.35785e-20	-1.89642	-0.85721	9.58974e-09	-1.96769	-0.899622
49818918	chr22:49818918:T:C	1.71267e-19	-1.93276	0.808476	4.97693e-08	-2.12588	0.905267
49819175	chr22:49819175:G:A	6.78411e-20	-0.867083	-1.18326	3.2038e-08	-0.429067	-1.23202
49819192	chr22:49819192:G:A	1.40706e-19	-4.97395e-10	-1.32084	4.56065e-08	-4.97395e-10	-1.30796
49819581	chr22:49819581:G:T	2.48739e-19	-4.97395e-10	-0.751105	7.78899e-08	-4.97395e-10	-0.772713
49819877	chr22:49819877:C:A	5.36163e-20	-2.28566	-4.33526e-10	1.70335e-08	-2.29282	-4.33526e-10
49819928	chr22:49819928:A:G	3.16083e-20	-1.47117	-1.34292	1.35234e-08	-1.10733	-1.41626
49819941	chr22:49819941:C:T	5.59295e-20	-2.24342	-4.33526e-10	1.98803e-08	-2.13828	-4.33526e-10
49820034	chr22:49820034:G:A	2.58107e-20	-1.5659	-1.45082	1.1699e-08	-1.24703	-1.42148
49820252	chr22:49820252:G:A	9.36555e-19	-4.97395e-10	0.574698	2.79983e-07	-4.97395e-10	0.506718
49820285	chr22:49820285:C:G	1.25437e-19	-4.97395e-10	-1.43571	4.06348e-08	-4.97395e-10	-1.42338
49820373	chr22:49820373:G:A	3.13351e-20	-1.78903	-1.03374	8.90899e-09	-1.87216	-1.06879
49820527	chr22:49820527:G:C	1.86427e-20	-2.20129	-1.14077	7.56989e-09	-1.91118	-1.19266
49821604	chr22:49821604:CTTCT:C	2.51518e-19	-0.739994	-4.33526e-10	8.01111e-08	-0.744595	-4.33526e-10
49821901	chr22:49821901:G:A	2.51539e-19	-4.97395e-10	-0.739913	7.83744e-08	-4.97395e-10	-0.766513
49821954	chr22:49821954:G:A	1.35337e-19	-4.97395e-10	-1.35974	4.29989e-08	-4.97395e-10	-1.36683
49822334	chr22:49822334:AGAATTGCTG:A	1.88568e-19	-4.97395e-10	-1.02805	6.17619e-08	-4.97395e-10	-1.00472
49822339	chr22:49822339:T:G	1.02769e-19	-2.07547	0.440446	3.14468e-08	-2.2093	0.529584
49822480	chr22:49822480:G:A	1.41521e-19	-4.97395e-10	-1.31506	4.59474e-08	-4.97395e-10	-1.30051
49822578	chr22:49822578:C:T	1.29736e-19	-4.97395e-10	-1.40201	4.16534e-08	-4.97395e-10	-1.39863
49822583	chr22:49822583:G:A	4.19355e-20	-1.07835	-1.45303	1.37215e-08	-1.05764	-1.45141
49822656	chr22:49822656:G:C	1.35413e-19	-4.97395e-10	-1.35918	4.30219e-08	-4.97395e-10	-1.3663
49823091	chr22:49823091:G:A	2.63875e-20	-2.09705	-0.89757	1.06042e-08	-1.79829	-0.968471
49823106	chr22:49823106:G:A	1.27402e-20	-2.27638	-1.44636	4.21021e-09	-2.23716	-1.45334
49823739	chr22:49823739:G:A	1.68881e-20	-2.07297	-1.36793	4.90881e-09	-2.19387	-1.3431
49823985	chr22:49823985:C:T	1.41351e-19	-4.97395e-10	-1.31626	4.58891e-08	-4.97395e-10	-1.30178
49824001	chr22:49824001:C:G	1.39422e-19	-4.97395e-10	-1.33001	4.47791e-08	-4.97395e-10	-1.32627
49824491	chr22:49824491:C:T	2.73841e-20	-2.04051	-0.917039	1.14209e-08	-1.70595	-0.986614
49824528	chr22:49824528:A:C	2.59855e-19	-4.97395e-10	-0.707387	7.99602e-08	-4.97395e-10	-0.74648
49824651	chr22:49824651:G:C	1.34224e-19	-2.05143	0.683432	4.04922e-08	-2.19628	0.769375
49824768	chr22:49824768:G:A	2.81776e-19	-4.97395e-10	-0.626399	8.79867e-08	-4.97395e-10	-0.650823
49824811	chr22:49824811:C:G	6.40795e-20	-2.10739	-4.33526e-10	2.73753e-08	-1.81837	-4.33526e-10
49824940	chr22:49824940:T:C	1.45279e-19	-4.97395e-10	-1.28885	4.7228e-08	-4.97395e-10	-1.27302
49824944	chr22:49824944:C:A	2.4102e-19	-4.97395e-10	-0.782631	7.48266e-08	-4.97395e-10	-0.812837
49824963	chr22:49824963:A:C	2.33396e-20	-1.71973	-1.39763	9.51503e-09	-1.43147	-1.44367
49825332	chr22:49825332:G:A	2.58884e-19	-4.97395e-10	-0.711128	7.96766e-08	-4.97395e-10	-0.750033
49825799	chr22:49825799:C:T	8.82251e-20	-1.78762	-4.33526e-10	7.72616e-08	-0.780812	-4.33526e-10
49826304	chr22:49826304:C:T	7.21069e-20	-2.27543	0.286071	2.29603e-08	-2.29817	0.303931
49826539	chr22:49826539:C:T	3.4876e-19	-4.97395e-10	-0.413125	1.05164e-07	-4.97395e-10	-0.472491
49826834	chr22:49826834:G:A	7.50555e-20	-0.497908	-1.45137	2.47321e-08	-0.46703	-1.45288
49826907	chr22:49826907:A:C	3.64685e-19	-4.97395e-10	-0.368476	1.13247e-07	-4.97395e-10	-0.398437
49827108	chr22:49827108:G:A	1.62397e-19	-4.97395e-10	-1.17746	5.21543e-08	-4.97395e-10	-1.1738
49827466	chr22:49827466:G:A	1.42426e-19	-4.97395e-10	-1.30869	4.63402e-08	-4.97395e-10	-1.292
49828059	chr22:49828059:G:A	1.40769e-19	-4.97395e-10	-1.32039	4.42244e-08	-4.97395e-10	-1.33873
49828195	chr22:49828195:G:T	2.4885e-19	-4.97395e-10	-0.750658	7.52066e-08	-4.97395e-10	-0.807771
49828229	chr22:49828229:G:A	1.28527e-19	-4.97395e-10	-1.41137	4.09377e-08	-4.97395e-10	-1.41596
49828700	chr22:49828700:G:A	1.28516e-20	-2.27073	-1.44332	4.1237e-09	-2.26764	-1.44362
49829066	chr22:49829066:C:T	2.14442e-20	-2.25566	-0.946393	7.26597e-09	-2.28373	-0.861076
49829087	chr22:49829087:C:T	3.0683e-19	-4.97395e-10	-0.541217	9.5699e-08	-4.97395e-10	-0.566801
49829094	chr22:49829094:G:A	5.74274e-20	-2.21699	-4.33526e-10	2.05134e-08	-2.10693	-4.33526e-10
49829350	chr22:49829350:C:T	1.40028e-19	-4.97395e-10	-1.32567	4.45088e-08	-4.97395e-10	-1.33232
49829353	chr22:49829353:GACGA:G	5.18683e-20	-0.871736	-1.44707	1.72779e-08	-0.850612	-1.42797
49829472	chr22:49829472:C:T	2.9593e-20	-2.17739	-0.702586	1.15328e-08	-1.89319	-0.789624
49829510	chr22:49829510:A:G	1.95337e-19	-4.97395e-10	-0.992786	5.98626e-08	-4.97395e-10	-1.03596
49829766	chr22:49829766:C:G	4.17e-20	-1.39072	-1.14629	2.13417e-08	-0.841092	-1.22626
49829804	chr22:49829804:T:G	9.68882e-20	-0.399247	-1.29471	2.87322e-08	-0.422607	-1.34739
49830086	chr22:49830086:T:G	1.45976e-19	-4.97395e-10	-1.28407	4.59615e-08	-4.97395e-10	-1.30021
49830344	chr22:49830344:C:T	1.38493e-19	-4.97395e-10	-1.33669	4.35703e-08	-4.97395e-10	-1.35363
49830603	chr22:49830603:G:A	4.06488e-20	-1.41326	-1.14928	2.05987e-08	-0.873874	-1.22891
49830613	chr22:49830613:A:C	1.40209e-19	-4.97395e-10	-1.32437	4.55432e-08	-4.97395e-10	-1.30935
49830924	chr22:49830924:T:C	2.13887e-20	-2.00404	-1.2006	5.6535e-09	-2.25303	-1.1427
49831502	chr22:49831502:T:C	8.46173e-20	-1.50991	-0.319457	3.92065e-08	-0.933808	-0.52536
49831511	chr22:49831511:G:A	5.99457e-19	-4.97395e-10	0.128515	1.80204e-07	-4.97395e-10	0.0660804
49831568	chr22:49831568:C:T	2.21286e-20	-1.99249	-1.17815	5.82229e-09	-2.24826	-1.11806
49831785	chr22:49831785:T:C	4.03701e-20	-1.38498	-1.18444	2.07555e-08	-0.836175	-1.25902
49832113	chr22:49832113:C:T	2.76194e-19	-0.646408	-4.33526e-10	9.84075e-08	-0.538893	-4.33526e-10
49832348	chr22:49832348:A:G	3.61366e-19	-4.97395e-10	-0.37762	1.19938e-07	-4.97395e-10	-0.341035
49832917	chr22:49832917:A:C	1.31689e-19	-4.97395e-10	-1.38706	4.14477e-08	-4.97395e-10	-1.40358
49832955	chr22:49832955:G:A	1.49594e-20	-2.19707	-1.36511	5.84821e-09	-1.97319	-1.38868
49832968	chr22:49832968:C:A	2.39727e-19	-4.97395e-10	-0.788008	7.81621e-08	-4.97395e-10	-0.769224
49833025	chr22:49833025:T:C	2.00425e-20	-1.85127	-1.41838	8.05401e-09	-1.59087	-1.45097
49833515	chr22:49833515:G:A	1.23989e-19	-4.97395e-10	-1.44732	3.97334e-08	-4.97395e-10	-1.44582
49833517	chr22:49833517:G:A	4.80886e-20	-0.942978	-1.45149	1.59086e-08	-0.923298	-1.43785
49833857	chr22:49833857:G:A	1.60768e-20	-2.06685	-1.42328	6.7663e-09	-1.77889	-1.43717
49833957	chr22:49833957:T:C	1.57275e-19	-4.97395e-10	-1.20951	5.17387e-08	-4.97395e-10	-1.1818
49834134	chr22:49834134:C:A	1.42333e-19	-4.97395e-10	-1.30934	4.52075e-08	-4.97395e-10	-1.31675
49834173	chr22:49834173:T:C	1.45751e-19	-4.97395e-10	-1.28561	4.59536e-08	-4.97395e-10	-1.30038
49834396	chr22:49834396:C:T	1.09761e-19	-2.29839	0.729187	3.83521e-08	-2.29364	0.81244
49834439	chr22:49834439:T:C	2.4762e-19	-1.12824	0.372623	8.7803e-08	-1.03586	0.382941
49834546	chr22:49834546:G:A	6.34999e-20	-2.11647	-4.33526e-10	2.2632e-08	-2.00864	-4.33526e-10
49834640	chr22:49834640:T:A	1.2566e-19	-4.97395e-10	-1.43393	4.01408e-08	-4.97395e-10	-1.43561
49835056	chr22:49835056:C:T	1.73498e-20	-1.99184	-1.42209	7.53234e-09	-1.67227	-1.43654
49835151	chr22:49835151:C:G	1.3052e-19	-4.97395e-10	-1.39599	4.15197e-08	-4.97395e-10	-1.40184
49835668	chr22:49835668:TCAAAAAATAAATAAATAAATAAGAATAAATAATAGGCCGGGTGTAGTGG:T	2.77578e-20	-1.63144	-1.31255	1.12216e-08	-1.31664	-1.39353
49835946	chr22:49835946:T:C	1.23999e-19	-4.97395e-10	-1.44724	3.96013e-08	-4.97395e-10	-1.44915
49836057	chr22:49836057:A:G	1.69335e-19	-4.97395e-10	-1.13563	5.54039e-08	-4.97395e-10	-1.11336
49836157	chr22:49836157:TAC:T	9.55333e-20	-1.02916	-0.678871	3.37403e-08	-0.953309	-0.656006
49836544	chr22:49836544:G:A	2.1115e-19	-4.97395e-10	-0.914943	6.51192e-08	-4.97395e-10	-0.95179
49836549	chr22:49836549:T:G	1.25016e-19	-4.97395e-10	-1.43907	4.00931e-08	-4.97395e-10	-1.43681
49836774	chr22:49836774:C:T	4.95319e-20	-0.911155	-1.45374	1.62847e-08	-0.890176	-1.44761
49837050	chr22:49837050:T:G	1.92278e-20	-2.1329	-1.17825	7.96111e-09	-1.82302	-1.23042
49837101	chr22:49837101:C:T	1.79348e-20	-1.96033	-1.42044	7.86892e-09	-1.62976	-1.43532
49837155	chr22:49837155:T:C	1.25026e-19	-4.97395e-10	-1.43899	4.00961e-08	-4.97395e-10	-1.43673
49837358	chr22:49837358:C:T	3.3817e-19	-4.97395e-10	-0.443961	1.02917e-07	-4.97395e-10	-0.494082
49837419	chr22:49837419:T:C	2.06008e-20	-1.83575	-1.40643	8.2623e-09	-1.56934	-1.44697
49837606	chr22:49837606:C:T	3.2526e-19	-4.97395e-10	-0.482884	1.01403e-07	-4.97395e-10	-0.508906
49837841	chr22:49837841:C:T	1.29338e-19	-4.97395e-10	-1.40508	4.1932e-08	-4.97395e-10	-1.39196
49838208	chr22:49838208:G:A	2.04005e-20	-2.21628	-1.03567	5.54315e-09	-2.29608	-1.11936
49838284	chr22:49838284:T:G	4.19165e-20	-1.07812	-1.45371	1.36916e-08	-1.06457	-1.44665
49838546	chr22:49838546:C:A	1.72783e-19	0.314496	-1.42997	9.3665e-08	0.848286	-1.43657
49838739	chr22:49838739:T:TG	2.83046e-19	-4.97395e-10	-0.6219	8.91881e-08	-4.97395e-10	-0.637262
49838815	chr22:49838815:C:A	1.23593e-19	-4.97395e-10	-1.45052	3.94917e-08	-4.97395e-10	-1.45192
49838879	chr22:49838879:G:A	1.68051e-20	-2.27836	-1.16747	5.16859e-09	-2.25816	-1.22725
49839314	chr22:49839314:C:T	2.04321e-19	-4.97395e-10	-0.94782	6.33292e-08	-4.97395e-10	-0.979663
49839472	chr22:49839472:G:A	1.23344e-19	-4.97395e-10	-1.45253	3.94532e-08	-4.97395e-10	-1.45289
49839991	chr22:49839991:A:G	2.80517e-20	-1.63664	-1.29682	1.13582e-08	-1.31359	-1.38448
49840185	chr22:49840185:C:T	1.2342e-19	-4.97395e-10	-1.45192	3.94741e-08	-4.97395e-10	-1.45237
49840458	chr22:49840458:G:A	6.30449e-19	-4.97395e-10	0.178923	1.89445e-07	-4.97395e-10	0.116089
49840725	chr22:49840725:A:G	4.03714e-20	-2.2901	-0.279286	1.36549e-08	-2.29877	-0.215137
49840771	chr22:49840771:C:T	1.24123e-19	-4.97395e-10	-1.44624	3.96808e-08	-4.97395e-10	-1.44714
49840789	chr22:49840789:T:C	1.33836e-19	-4.97395e-10	-1.37089	4.20713e-08	-4.97395e-10	-1.38864
49841415	chr22:49841415:C:T	1.6554e-19	-4.97395e-10	-1.1583	5.27807e-08	-4.97395e-10	-1.16186
49841544	chr22:49841544:A:G	1.58922e-20	-2.0505	-1.45118	5.83515e-09	-1.91133	-1.45278
49841713	chr22:49841713:C:A	1.23503e-19	-4.97395e-10	-1.45124	3.94986e-08	-4.97395e-10	-1.45174
49841971	chr22:49841971:T:C	5.02139e-19	-4.97395e-10	-0.0486332	1.51663e-07	-4.97395e-10	-0.10635
49842372	chr22:49842372:A:G	8.3386e-19	-4.97395e-10	0.458555	2.71751e-07	-4.97395e-10	0.476875
49842810	chr22:49842810:C:G	4.57268e-20	-0.991324	-1.4535	1.50413e-08	-0.972306	-1.4449
49842823	chr22:49842823:T:A	1.47565e-19	-4.97395e-10	-1.27324	4.667e-08	-4.97395e-10	-1.28491
49842962	chr22:49842962:T:C	2.57709e-20	-1.68668	-1.33159	1.04744e-08	-1.37229	-1.40678
49843008	chr22:49843008:G:A	1.23817e-19	-4.97395e-10	-1.4487	3.96145e-08	-4.97395e-10	-1.44882
49843117	chr22:49843117:C:T	4.52e-19	-4.97395e-10	-0.153829	1.36812e-07	-4.97395e-10	-0.209398
49843141	chr22:49843141:T:C	1.0771e-19	-0.204451	-1.38362	1.08597e-07	1.01138	-1.45175
49843179	chr22:49843179:G:A	4.3759e-19	-4.97395e-10	-0.186228	1.32552e-07	-4.97395e-10	-0.241034
49843185	chr22:49843185:T:C	1.24387e-19	-4.97395e-10	-1.44411	3.97622e-08	-4.97395e-10	-1.44509
49843350	chr22:49843350:C:T	1.23832e-19	-4.97395e-10	-1.44859	3.95926e-08	-4.97395e-10	-1.44937
49843618	chr22:49843618:C:T	2.10498e-19	-0.918035	-4.33526e-10	4.46684e-08	-1.32874	-4.33526e-10
49843648	chr22:49843648:A:T	4.64784e-20	-0.975023	-1.4535	1.53936e-08	-0.949169	-1.44489
49843864	chr22:49843864:A:G	4.50397e-20	-1.0064	-1.45356	1.48683e-08	-0.98349	-1.44529
49843947	chr22:49843947:A:G	4.6544e-20	-0.975599	-1.45151	1.53051e-08	-0.94681	-1.45301
49843958	chr22:49843958:G:A	2.80142e-20	-1.51102	-1.42378	8.25e-09	-1.61048	-1.40731
49845013	chr22:49845013:G:A	1.58904e-19	-4.97395e-10	-1.19921	5.07799e-08	-4.97395e-10	-1.20051
49845072	chr22:49845072:G:A	2.83309e-20	-2.20852	-0.715035	9.24059e-09	-2.2578	-0.6466
49845106	chr22:49845106:T:C	1.57329e-19	-4.97395e-10	-1.20917	4.87997e-08	-4.97395e-10	-1.24028
49845260	chr22:49845260:G:A	1.27927e-20	-2.26532	-1.45331	4.91012e-09	-2.08838	-1.44833
49845506	chr22:49845506:G:A	1.00228e-19	-0.381283	-1.27878	2.96955e-08	-0.402646	-1.33437
49845519	chr22:49845519:G:A	1.25111e-20	-2.29787	-1.44302	3.99848e-09	-2.2989	-1.4432
49845664	chr22:49845664:A:G	2.65834e-19	-4.97395e-10	-0.684637	9.13131e-08	-4.97395e-10	-0.613715
49845665	chr22:49845665:T:C	2.37275e-19	-4.97395e-10	-0.798292	8.10229e-08	-4.97395e-10	-0.733278
49845736	chr22:49845736:C:T	2.83886e-20	-2.2363	-0.685225	9.37745e-09	-2.27579	-0.613907
49846194	chr22:49846194:C:T	1.24482e-19	-4.97395e-10	-1.44335	3.97239e-08	-4.97395e-10	-1.44606
49846362	chr22:49846362:T:C	1.42212e-19	-1.31019	-4.33526e-10	2.26754e-07	0.295858	-4.33526e-10
49846828	chr22:49846828:A:C	1.7508e-19	-4.97395e-10	-1.10227	5.66162e-08	-4.97395e-10	-1.09171
49846939	chr22:49846939:C:A	1.53203e-20	-2.27669	-1.26165	5.99903e-09	-2.14113	-1.19528
49846990	chr22:49846990:C:T	2.66488e-19	-4.97395e-10	-0.682181	9.08221e-08	-4.97395e-10	-0.619106
49846991	chr22:49846991:T:A	1.57827e-19	-4.97395e-10	-1.20601	5.04526e-08	-4.97395e-10	-1.20698
49846992	chr22:49846992:G:A	1.59391e-19	-4.97395e-10	-1.19615	5.09686e-08	-4.97395e-10	-1.1968
49847063	chr22:49847063:C:T	1.23591e-19	-4.97395e-10	-1.45053	3.9522e-08	-4.97395e-10	-1.45115
49847064	chr22:49847064:G:A	3.83869e-20	-1.21236	-1.40743	1.84291e-08	-0.86224	-1.35184
49847280	chr22:49847280:GCCAGGTGCCTGTACTC:G	2.36795e-20	-2.29333	-0.80957	8.03516e-09	-2.29872	-0.745459
49847376	chr22:49847376:C:T	2.64253e-20	-1.57182	-1.42137	7.76266e-09	-1.67431	-1.40437
49847562	chr22:49847562:G:A	3.72332e-20	-1.19905	-1.45126	1.72162e-08	-0.851284	-1.43087
49847618	chr22:49847618:A:G	1.2381e-19	-4.97395e-10	-1.44876	3.95446e-08	-4.97395e-10	-1.45058
49847769	chr22:49847769:G:A	2.25103e-20	-2.29412	-0.859417	6.49182e-09	-2.29894	-0.958523
49847823	chr22:49847823:G:T	1.68865e-19	-4.97395e-10	-1.13841	5.247e-08	-4.97395e-10	-1.16777
49848202	chr22:49848202:G:T	2.69607e-19	-4.97395e-10	-0.670545	8.24534e-08	-4.97395e-10	-0.715776
49848211	chr22:49848211:T:TC	3.6522e-20	-1.3598	-1.3098	9.31124e-09	-1.59056	-1.30623
49848544	chr22:49848544:G:A	2.62174e-20	-1.56692	-1.43417	7.6776e-09	-1.6692	-1.4205
49848905	chr22:49848905:G:T	2.58887e-20	-1.85101	-1.16269	8.85552e-09	-1.85687	-1.0901
49849038	chr22:49849038:G:A	2.5382e-20	-1.63041	-1.40306	7.49625e-09	-1.73131	-1.3823
49849126	chr22:49849126:C:T	1.23561e-19	-4.97395e-10	-1.45077	3.95152e-08	-4.97395e-10	-1.45132
49849285	chr22:49849285:C:T	3.88043e-20	-1.15525	-1.45373	1.30103e-08	-1.1145	-1.44777
49849678	chr22:49849678:TC:T	2.38844e-20	-1.77937	-1.31491	9.49499e-09	-1.48115	-1.39609
49849783	chr22:49849783:C:G	5.3375e-20	-2.29017	-4.33526e-10	1.70748e-08	-2.29041	-4.33526e-10
49849846	chr22:49849846:TGCCCCG:T	1.67981e-20	-2.29484	-1.1514	5.8083e-09	-2.14961	-1.21912
49850071	chr22:49850071:C:G	2.45741e-20	-1.61279	-1.45303	7.21033e-09	-1.7035	-1.44899
49850099	chr22:49850099:C:T	3.68796e-20	-1.20725	-1.4526	1.2491e-08	-1.1618	-1.44119
49850543	chr22:49850543:G:A	7.63373e-20	-0.624569	-1.30778	2.31628e-08	-0.627543	-1.35792
49850581	chr22:49850581:G:A	1.63697e-20	-2.29898	-1.1731	5.45129e-09	-2.19409	-1.23807
49850650	chr22:49850650:C:T	1.35898e-19	-4.97395e-10	-1.35561	4.40897e-08	-4.97395e-10	-1.34178
49850792	chr22:49850792:G:A	1.73149e-19	-4.97395e-10	-1.11336	5.34705e-08	-4.97395e-10	-1.14888
49850831	chr22:49850831:T:C	1.40994e-19	-4.97395e-10	-1.3188	4.47781e-08	-4.97395e-10	-1.32629
49850885	chr22:49850885:G:A	2.42598e-20	-1.79361	-1.28508	9.56912e-09	-1.4929	-1.37657
49851047	chr22:49851047:C:T	2.39435e-20	-1.80566	-1.28616	9.38497e-09	-1.51153	-1.37737
49851183	chr22:49851183:T:G	1.32481e-19	-4.97395e-10	-1.38107	4.22004e-08	-4.97395e-10	-1.38558
49851273	chr22:49851273:C:T	1.68682e-19	-4.97395e-10	-1.13949	5.21555e-08	-4.97395e-10	-1.17378
49851287	chr22:49851287:A:G	1.6459e-19	-4.97395e-10	-1.16405	5.09616e-08	-4.97395e-10	-1.19694
49851401	chr22:49851401:T:C	1.23436e-19	-4.97395e-10	-1.45179	3.94255e-08	-4.97395e-10	-1.4536
49851548	chr22:49851548:G:T	2.46773e-20	-1.78835	-1.27327	9.72211e-09	-1.48509	-1.36851
49851658	chr22:49851658:C:A	1.64636e-19	-4.97395e-10	-1.16377	5.09755e-08	-4.97395e-10	-1.19666
49851684	chr22:49851684:C:T	1.28249e-19	-4.97395e-10	-1.41354	4.15438e-08	-4.97395e-10	-1.40126
49851696	chr22:49851696:C:G	1.61792e-19	-4.97395e-10	-1.1812	5.01459e-08	-4.97395e-10	-1.21307
49851715	chr22:49851715:C:T	1.30894e-19	-4.97395e-10	-1.39312	4.15827e-08	-4.97395e-10	-1.40032
49851989	chr22:49851989:G:A	2.4118e-19	-0.781967	-4.33526e-10	5.06193e-08	-1.20368	-4.33526e-10
49852067	chr22:49852067:G:A	4.95523e-20	-2.27479	-0.0896889	1.70575e-08	-2.29647	0.00504921
49852120	chr22:49852120:A:G	1.68726e-19	-4.97395e-10	-1.13923	5.21611e-08	-4.97395e-10	-1.17367
49852219	chr22:49852219:T:C	1.67711e-19	-4.97395e-10	-1.14527	5.18632e-08	-4.97395e-10	-1.1794
49852325	chr22:49852325:ACT:A	1.57427e-19	-4.97395e-10	-1.20855	4.88409e-08	-4.97395e-10	-1.23944
49852529	chr22:49852529:G:A	1.47688e-19	-4.97395e-10	-1.27241	4.62792e-08	-4.97395e-10	-1.29332
49852953	chr22:49852953:G:A	2.68946e-20	-2.29589	-0.679696	8.79781e-09	-2.16593	-0.787577
49853727	chr22:49853727:C:A	2.52654e-20	-2.27768	-0.760397	8.746e-09	-2.10287	-0.856542
49854235	chr22:49854235:G:C	1.7883e-19	-4.97395e-10	-1.08107	5.51258e-08	-4.97395e-10	-1.11839
49854494	chr22:49854494:C:T	1.82994e-19	-4.97395e-10	-1.05806	5.81871e-08	-4.97395e-10	-1.06435
49854741	chr22:49854741:G:A	5.71402e-20	-0.786974	-1.43503	1.86422e-08	-0.751176	-1.45141
49854809	chr22:49854809:G:A	1.23216e-19	-4.97395e-10	-1.45357	3.94239e-08	-4.97395e-10	-1.45364
49854813	chr22:49854813:G:A	1.23206e-19	-4.97395e-10	-1.45365	3.94216e-08	-4.97395e-10	-1.4537
49855140	chr22:49855140:C:T	3.8517e-19	-4.97395e-10	-0.313825	1.1281e-07	-4.97395e-10	-0.402301
49855483	chr22:49855483:T:C	1.83603e-20	-2.188	-1.16932	6.9239e-09	-1.94091	-1.25212
49855811	chr22:49855811:TAG:T	4.31819e-20	-1.22755	-1.27454	1.06445e-08	-1.48645	-1.27651
49856029	chr22:49856029:A:G	2.13847e-20	-2.15951	-1.04532	8.02885e-09	-1.90301	-1.14196
49856335	chr22:49856335:A:G	3.13792e-20	-1.47129	-1.35008	9.24331e-09	-1.58301	-1.3211
49856539	chr22:49856539:C:T	1.25181e-20	-2.29458	-1.44575	3.99945e-09	-2.29733	-1.44453
49857179	chr22:49857179:G:A	1.90347e-20	-2.15819	-1.16306	7.33918e-09	-1.88761	-1.24717
49857786	chr22:49857786:T:G	1.38749e-19	-4.97395e-10	-1.33484	4.46592e-08	-4.97395e-10	-1.32895
49857828	chr22:49857828:C:G	1.8709e-20	-2.18286	-1.15565	7.06708e-09	-1.93197	-1.2406
49857844	chr22:49857844:C:T	3.15799e-20	-1.51481	-1.30018	8.1636e-09	-1.72643	-1.3019
49858056	chr22:49858056:C:T	1.89839e-20	-2.18323	-1.14069	7.15474e-09	-1.93231	-1.22793
49858428	chr22:49858428:C:T	1.25954e-20	-2.28843	-1.44575	4.01613e-09	-2.29316	-1.44453
49858479	chr22:49858479:G:A	2.38038e-20	-1.77531	-1.32236	9.56305e-09	-1.46975	-1.40035
49859135	chr22:49859135:T:C	1.91675e-20	-2.17645	-1.13784	7.21569e-09	-1.92722	-1.22453
49859453	chr22:49859453:A:G	1.86968e-20	-2.16938	-1.16977	7.12898e-09	-1.91201	-1.25183
49859489	chr22:49859489:T:C	4.43122e-20	-1.12877	-1.34748	1.45826e-08	-1.06716	-1.38102
49859542	chr22:49859542:C:G	4.3923e-20	-1.03311	-1.45196	1.50403e-08	-0.979421	-1.43786
49859572	chr22:49859572:G:C	1.88249e-20	-2.18812	-1.1442	7.06756e-09	-1.94234	-1.23015
49859640	chr22:49859640:G:C	7.02638e-20	-2.01525	-4.33526e-10	2.19986e-08	-2.03703	-4.33526e-10
49859828	chr22:49859828:C:T	2.32227e-19	-4.97395e-10	-0.819793	7.12357e-08	-4.97395e-10	-0.862016
49860621	chr22:49860621:GAC:G	3.62428e-20	-2.26313	-0.414134	1.22476e-08	-2.29355	-0.32913
49861084	chr22:49861084:G:A	1.59858e-19	-4.97395e-10	-1.19323	5.29873e-08	-4.97395e-10	-1.15796
49861244	chr22:49861244:T:C	1.66829e-20	-2.22346	-1.22966	6.14568e-09	-2.01095	-1.30131
49861838	chr22:49861838:C:T	3.22784e-20	-1.79574	-0.997372	8.03329e-09	-2.00582	-1.03859
49861864	chr22:49861864:G:A	1.39853e-19	-4.97395e-10	-1.32692	4.5071e-08	-4.97395e-10	-1.31977
49862189	chr22:49862189:C:T	1.42388e-19	-4.97395e-10	-1.30895	4.44727e-08	-4.97395e-10	-1.33313
49862224	chr22:49862224:G:C	4.59018e-20	-0.990384	-1.45062	1.57659e-08	-0.935855	-1.43431
49862661	chr22:49862661:C:T	5.29256e-20	-2.29862	-4.33526e-10	1.78649e-08	-2.24517	-4.33526e-10
49862781	chr22:49862781:A:G	3.65697e-19	-0.365704	-4.33526e-10	7.24462e-08	-0.845165	-4.33526e-10
49863038	chr22:49863038:C:T	1.93216e-20	-2.16377	-1.14252	7.38469e-09	-1.89873	-1.22987
49863090	chr22:49863090:C:T	2.84552e-20	-1.56124	-1.35794	1.20731e-08	-1.21527	-1.42176
49863237	chr22:49863237:G:C	1.90293e-20	-2.19632	-1.12521	7.07414e-09	-1.95648	-1.21509
49863238	chr22:49863238:T:A	1.89917e-20	-2.18809	-1.13542	7.11923e-09	-1.94144	-1.22377
49863366	chr22:49863366:C:T	1.23461e-19	-4.97395e-10	-1.45158	3.94838e-08	-4.97395e-10	-1.45212
49863590	chr22:49863590:G:A	2.39551e-19	-4.97395e-10	-0.788743	7.44671e-08	-4.97395e-10	-0.817652
49863593	chr22:49863593:C:G	4.36119e-20	-2.27194	-0.220237	1.49507e-08	-2.29607	-0.127177
49864056	chr22:49864056:T:A	1.24483e-19	-4.97395e-10	-1.44334	3.97877e-08	-4.97395e-10	-1.44445
49864629	chr22:49864629:C:T	6.0447e-19	0.136842	-4.33526e-10	1.49652e-07	-0.119697	-4.33526e-10
49865042	chr22:49865042:C:T	1.45493e-20	-2.15085	-1.43912	4.86612e-09	-2.09211	-1.4536
49865061	chr22:49865061:C:T	2.45361e-20	-1.66448	-1.40289	6.91156e-09	-1.80387	-1.39095
49865097	chr22:49865097:G:C	1.3787e-19	-4.97395e-10	-1.3412	4.38722e-08	-4.97395e-10	-1.34673
49865103	chr22:49865103:G:A	2.19584e-20	-1.82175	-1.35661	8.83829e-09	-1.52536	-1.42356
49865150	chr22:49865150:A:G	3.60331e-20	-1.2374	-1.44567	1.23263e-08	-1.19302	-1.42325
49865219	chr22:49865219:C:T	6.4228e-20	-0.675394	-1.42968	5.40123e-08	0.314361	-1.45316
49865220	chr22:49865220:G:A	2.81614e-20	-1.73212	-1.19744	8.7375e-09	-1.80889	-1.1515
49865419	chr22:49865419:C:T	1.24188e-19	-4.97395e-10	-1.44571	3.97377e-08	-4.97395e-10	-1.44571
49865425	chr22:49865425:G:A	1.23967e-20	-2.29634	-1.45374	4.04892e-09	-2.27588	-1.45368
49865602	chr22:49865602:G:A	5.302e-20	-2.29684	-4.33526e-10	1.69648e-08	-2.29687	-4.33526e-10
49865897	chr22:49865897:G:GC	1.42721e-19	-4.97395e-10	-1.30662	4.68557e-08	-4.97395e-10	-1.28094
49866038	chr22:49866038:A:G	6.70258e-20	-2.06243	-4.33526e-10	2.02572e-08	-2.1195	-4.33526e-10
49866048	chr22:49866048:A:G	2.89694e-20	-1.56156	-1.33971	1.22072e-08	-1.21509	-1.41089
49866336	chr22:49866336:G:A	2.76885e-20	-1.54082	-1.40567	1.21759e-08	-1.18175	-1.44681
49866521	chr22:49866521:G:A	2.6464e-20	-1.63892	-1.35281	1.10641e-08	-1.30507	-1.41923
49866638	chr22:49866638:T:C	1.24858e-19	-4.97395e-10	-1.44033	3.99016e-08	-4.97395e-10	-1.44159
49866824	chr22:49866824:A:G	1.89379e-20	-1.97329	-1.35306	7.02441e-09	-1.87006	-1.30856
49867403	chr22:49867403:A:G	3.61343e-20	-1.53755	-1.14272	1.4501e-08	-1.15634	-1.29746
49867412	chr22:49867412:G:C	3.78512e-20	-1.49149	-1.14236	1.53735e-08	-1.09818	-1.29718
49867475	chr22:49867475:G:T	2.51265e-20	-1.6987	-1.34489	1.03169e-08	-1.3802	-1.41402
49867673	chr22:49867673:G:A	1.04666e-19	-1.61673	-4.33526e-10	4.0333e-08	-1.43084	-4.33526e-10
49867724	chr22:49867724:ACCATCTAGG:A	4.67504e-19	-4.97395e-10	-0.120102	1.41673e-07	-4.97395e-10	-0.174491
49867943	chr22:49867943:T:G	6.19457e-20	-2.2531	0.111844	2.1239e-08	-2.28814	0.215973
49868074	chr22:49868074:T:C	1.24894e-19	-4.97395e-10	-1.44005	3.99124e-08	-4.97395e-10	-1.44132
49868169	chr22:49868169:TC:T	9.66642e-19	-4.97395e-10	0.606319	3.15517e-07	-4.97395e-10	0.626203
49868265	chr22:49868265:T:C	1.25628e-19	-4.97395e-10	-1.43419	4.0137e-08	-4.97395e-10	-1.43571
49868523	chr22:49868523:G:A	2.00816e-19	-4.97395e-10	-0.965121	6.34043e-08	-4.97395e-10	-0.978477
49868550	chr22:49868550:G:T	1.25509e-19	-4.97395e-10	-1.43513	4.01007e-08	-4.97395e-10	-1.43662
49868783	chr22:49868783:G:A	4.85306e-20	-0.93435	-1.45097	1.65523e-08	-0.886337	-1.43515
49869347	chr22:49869347:C:T	2.2969e-20	-1.81439	-1.31897	1.08726e-08	-1.38774	-1.35403
49869822	chr22:49869822:CT:C	1.33148e-19	-4.97395e-10	-1.37605	4.20242e-08	-4.97395e-10	-1.38976
49870371	chr22:49870371:C:T	3.19475e-20	-1.55577	-1.24765	9.74083e-09	-1.64574	-1.20594
49870394	chr22:49870394:G:A	2.64487e-20	-1.64579	-1.34651	1.0989e-08	-1.31562	-1.4155
49870753	chr22:49870753:T:C	2.14568e-19	-4.97395e-10	-0.898884	6.97297e-08	-4.97395e-10	-0.883383
49871004	chr22:49871004:A:G	4.28377e-20	-1.05794	-1.45215	1.47111e-08	-1.00087	-1.43854
49871609	chr22:49871609:C:A	1.30383e-19	-4.97395e-10	-1.39704	4.1432e-08	-4.97395e-10	-1.40396
49872136	chr22:49872136:A:C	2.82459e-20	-1.57926	-1.34731	1.19453e-08	-1.23169	-1.41598
49872264	chr22:49872264:T:G	1.63152e-19	-4.97395e-10	-1.17283	5.07904e-08	-4.97395e-10	-1.2003
49872508	chr22:49872508:G:A	1.57961e-20	-2.18878	-1.31897	4.25323e-09	-2.29897	-1.38136
49872669	chr22:49872669:G:C	1.94655e-20	-1.946	-1.35286	7.25068e-09	-1.83858	-1.30833
49872707	chr22:49872707:T:A	1.79329e-19	-4.97395e-10	-1.07829	5.71246e-08	-4.97395e-10	-1.08278
49872716	chr22:49872716:T:C	2.17107e-20	-1.83948	-1.35023	1.0415e-08	-1.40404	-1.38073
49872844	chr22:49872844:C:T	1.9259e-19	-1.00695	-4.33526e-10	4.75694e-08	-1.26582	-4.33526e-10
49872982	chr22:49872982:T:C	2.10671e-20	-2.19727	-1.02252	7.68787e-09	-1.96632	-1.12204
49873858	chr22:49873858:A:AG	2.80562e-20	-1.59485	-1.33845	1.17856e-08	-1.25052	-1.41061
49873860	chr22:49873860:C:G	2.78547e-20	-1.60655	-1.33396	1.16506e-08	-1.26481	-1.40784
49874098	chr22:49874098:G:C	3.02565e-20	-1.53302	-1.32478	1.58109e-08	-1.00864	-1.35867
49874174	chr22:49874174:T:C	2.8242e-20	-1.58481	-1.34189	1.18987e-08	-1.23889	-1.41269
49874242	chr22:49874242:G:A	3.39637e-19	-4.97395e-10	-0.439632	1.04726e-07	-4.97395e-10	-0.476661
49875444	chr22:49875444:G:A	2.30213e-20	-2.18656	-0.944532	8.38117e-09	-1.94712	-1.05491
49875555	chr22:49875555:G:A	3.07948e-20	-1.54933	-1.29084	1.60662e-08	-1.02171	-1.32959
49875570	chr22:49875570:A:G	2.84554e-20	-1.56228	-1.35689	1.20908e-08	-1.21395	-1.42162
49875892	chr22:49875892:A:G	9.6293e-20	-0.405199	-1.29491	2.91467e-08	-0.404031	-1.35164
49875998	chr22:49875998:A:G	3.23209e-20	-1.54806	-1.24373	9.85689e-09	-1.63756	-1.20228
49876074	chr22:49876074:T:G	2.12254e-19	-4.97395e-10	-0.909728	6.73189e-08	-4.97395e-10	-0.918568
49876516	chr22:49876516:A:G	2.76586e-19	0.0434018	-0.688389	4.9076e-08	-0.571478	-0.66316
49876519	chr22:49876519:T:A	2.92024e-19	0.100917	-0.691591	5.14615e-08	-0.520779	-0.666398
49876661	chr22:49876661:T:C	2.76282e-20	-1.61766	-1.33101	1.14866e-08	-1.28083	-1.406
49876688	chr22:49876688:G:A	3.48951e-20	-1.43782	-1.27734	1.86155e-08	-0.886673	-1.31734
49876816	chr22:49876816:T:C	3.23291e-20	-1.568	-1.22355	9.88016e-09	-1.65719	-1.18029
49877136	chr22:49877136:G:A	2.73961e-20	-1.61114	-1.34597	1.14838e-08	-1.27192	-1.41515
49877377	chr22:49877377:C:T	3.50776e-20	-1.34786	-1.36209	2.00433e-08	-0.739128	-1.39099
49877513	chr22:49877513:A:T	2.78924e-20	-1.72475	-1.2144	8.501e-09	-1.81689	-1.17094
49877528	chr22:49877528:G:A	2.78544e-20	-1.60504	-1.33548	1.16295e-08	-1.26569	-1.40877
49877766	chr22:49877766:T:C	4.01807e-20	-1.12307	-1.45106	1.38169e-08	-1.06671	-1.4354
49877780	chr22:49877780:A:G	3.46621e-20	-1.39131	-1.33055	1.53143e-08	-0.993496	-1.40573
49877810	chr22:49877810:C:T	1.84999e-19	-4.97395e-10	-1.04716	5.83706e-08	-4.97395e-10	-1.0612
49877983	chr22:49877983:T:A	2.71176e-20	-1.6227	-1.34462	1.13229e-08	-1.28685	-1.41434
49878191	chr22:49878191:G:T	4.15277e-20	-2.27598	-0.265171	1.42659e-08	-2.29747	-0.172665
49878427	chr22:49878427:G:A	1.62806e-19	-4.97395e-10	-1.17495	5.12618e-08	-4.97395e-10	-1.19106
49878570	chr22:49878570:C:A	3.12012e-20	-1.51746	-1.30959	1.63569e-08	-0.987796	-1.34556
49878580	chr22:49878580:G:A	3.97744e-20	-1.13397	-1.45031	1.366e-08	-1.08003	-1.43351
49878763	chr22:49878763:C:T	2.00845e-19	-4.97395e-10	-0.964977	6.19286e-08	-4.97395e-10	-1.00203
49878867	chr22:49878867:A:G	2.6819e-20	-1.53818	-1.44022	1.19752e-08	-1.1915	-1.45368
49878868	chr22:49878868:G:T	2.06691e-19	-4.97395e-10	-0.936287	6.52328e-08	-4.97395e-10	-0.950047
49879100	chr22:49879100:G:A	2.13409e-20	-1.82139	-1.38549	6.0309e-09	-1.95901	-1.3721
49879314	chr22:49879314:AC:A	2.72386e-20	-1.70295	-1.25992	8.25891e-09	-1.79698	-1.21974
49879380	chr22:49879380:T:G	2.61909e-20	-1.55857	-1.44353	9.02806e-09	-1.50792	-1.41975
49879425	chr22:49879425:C:T	4.35513e-20	-2.24507	-0.248497	1.4675e-08	-2.28476	-0.157101
49879499	chr22:49879499:A:G	1.25708e-19	-4.97395e-10	-1.43355	4.05864e-08	-4.97395e-10	-1.42458
49879533	chr22:49879533:T:A	3.04519e-20	-1.61337	-1.23799	9.32721e-09	-1.69932	-1.19576
49879973	chr22:49879973:G:T	3.40043e-20	-1.52621	-1.21481	1.76546e-08	-0.994661	-1.26235
49880028	chr22:49880028:A:T	1.79788e-19	-4.97395e-10	-1.07573	5.68233e-08	-4.97395e-10	-1.08806
49880142	chr22:49880142:T:C	4.41063e-20	-1.5605	-0.920409	7.43833e-09	-2.06298	-1.05838
49880164	chr22:49880164:C:T	2.05112e-19	-4.97395e-10	-0.943952	6.47239e-08	-4.97395e-10	-0.957879
49880268	chr22:49880268:G:A	2.4397e-20	-1.81629	-1.25676	7.37816e-09	-1.91013	-1.21936
49880444	chr22:49880444:G:A	2.54285e-19	-4.97395e-10	-0.729055	8.36711e-08	-4.97395e-10	-0.701116
49880645	chr22:49880645:A:G	3.22451e-20	-1.61192	-1.18222	9.92823e-09	-1.69796	-1.13467
49880911	chr22:49880911:T:C	1.28954e-18	-4.97395e-10	0.894531	3.91597e-07	-4.97395e-10	0.842225
49881071	chr22:49881071:C:T	2.69315e-19	-4.97395e-10	-0.67163	8.78573e-08	-4.97395e-10	-0.652296
49881103	chr22:49881103:C:T	4.21418e-20	-1.22854	-1.29793	1.43825e-08	-1.17744	-1.28456
49881409	chr22:49881409:A:G	4.47075e-20	-2.28586	-0.181511	1.26765e-08	-2.24735	-0.340911
49881532	chr22:49881532:G:A	4.20908e-20	-1.07745	-1.45023	1.44453e-08	-1.02434	-1.4333
49881677	chr22:49881677:T:C	1.8094e-20	-1.97251	-1.39942	6.63305e-09	-1.87021	-1.36573
49881764	chr22:49881764:T:C	2.6743e-20	-1.54002	-1.44122	1.5258e-08	-0.976794	-1.42611
49881922	chr22:49881922:G:A	1.23391e-19	-4.97395e-10	-1.45215	3.94233e-08	-4.97395e-10	-1.45365
49882527	chr22:49882527:A:G	4.25545e-20	-2.2894	-0.227327	1.22594e-08	-2.23912	-0.382605
49882820	chr22:49882820:C:T	4.97281e-19	-4.97395e-10	-0.0583544	1.52672e-07	-4.97395e-10	-0.0997149
49882858	chr22:49882858:G:A	8.64074e-19	-4.97395e-10	0.494148	2.60792e-07	-4.97395e-10	0.435715
49883180	chr22:49883180:A:G	2.93807e-20	-1.54192	-1.34525	1.24589e-08	-1.19087	-1.41471
49883261	chr22:49883261:G:A	2.94321e-20	-1.53445	-1.35098	1.25364e-08	-1.18127	-1.41811
49883839	chr22:49883839:G:A	2.51188e-19	-4.97395e-10	-0.74131	7.97275e-08	-4.97395e-10	-0.749395
49884187	chr22:49884187:T:C	4.56204e-20	-0.995672	-1.45148	1.56396e-08	-0.941624	-1.43658
49884235	chr22:49884235:A:G	4.35277e-20	-1.04967	-1.44445	1.4987e-08	-0.999402	-1.42142
49884790	chr22:49884790:A:G	3.81405e-20	-1.23276	-1.39347	1.32567e-08	-1.19306	-1.35045
49884940	chr22:49884940:C:T	1.24293e-19	-4.97395e-10	-1.44487	3.98383e-08	-4.97395e-10	-1.44318
49884994	chr22:49884994:C:T	2.90382e-20	-1.54193	-1.35697	1.23529e-08	-1.19255	-1.42157
49885162	chr22:49885162:T:C	3.84017e-19	-0.316825	-4.33526e-10	7.589e-08	-0.798725	-4.33526e-10
49886092	chr22:49886092:C:T	2.63806e-19	-4.97395e-10	-0.692296	8.6705e-08	-4.97395e-10	-0.665498
49886134	chr22:49886134:C:T	2.36892e-19	-4.97395e-10	-0.799904	8.0291e-08	-4.97395e-10	-0.742351
49886293	chr22:49886293:C:T	2.3744e-19	-4.97395e-10	-0.797595	7.38803e-08	-4.97395e-10	-0.825564
49886488	chr22:49886488:T:C	2.85667e-20	-1.53688	-1.37839	1.22654e-08	-1.18786	-1.43337
49887085	chr22:49887085:C:T	1.23196e-19	-4.97395e-10	-1.45374	3.94222e-08	-4.97395e-10	-1.45368
49887111	chr22:49887111:T:C	2.37744e-19	-4.97395e-10	-0.796315	7.40606e-08	-4.97395e-10	-0.823125
49887208	chr22:49887208:C:T	1.23205e-19	-4.97395e-10	-1.45366	3.94201e-08	-4.97395e-10	-1.45373
49887361	chr22:49887361:G:A	2.08873e-19	-4.97395e-10	-0.925785	6.66086e-08	-4.97395e-10	-0.929175
49887539	chr22:49887539:A:G	1.56582e-20	-2.24663	-1.26989	5.00821e-09	-2.28117	-1.23576
49887696	chr22:49887696:G:A	3.66733e-20	-1.23213	-1.43333	2.13754e-08	-0.620966	-1.4448
49888231	chr22:49888231:T:C	1.26008e-19	-4.97395e-10	-1.43116	4.02535e-08	-4.97395e-10	-1.43281
49888269	chr22:49888269:A:G	2.86726e-20	-1.55537	-1.3562	1.21874e-08	-1.20645	-1.42116
49888556	chr22:49888556:C:A	2.77597e-20	-1.58391	-1.36001	1.1738e-08	-1.24183	-1.42335
49888611	chr22:49888611:A:G	4.43782e-19	-0.172177	-4.33526e-10	8.56528e-08	-0.677707	-4.33526e-10
49888955	chr22:49888955:A:G	2.96313e-20	-1.53593	-1.34275	1.25562e-08	-1.1846	-1.4132
49889148	chr22:49889148:GC:G	1.30459e-20	-2.29607	-1.40296	4.16211e-09	-2.29864	-1.40335
49889238	chr22:49889238:G:A	2.66436e-19	-4.97395e-10	-0.682374	8.21261e-08	-4.97395e-10	-0.719753
49889338	chr22:49889338:C:T	4.1238e-20	-1.09792	-1.45023	1.41757e-08	-1.04317	-1.4333
49889400	chr22:49889400:ACT:A	1.25438e-20	-2.29875	-1.43954	4.02691e-09	-2.29705	-1.43796
49889563	chr22:49889563:A:C	5.29844e-20	-2.29751	-4.33526e-10	1.69303e-08	-2.2989	-4.33526e-10
49889700	chr22:49889700:C:G	5.59134e-20	-2.24371	-4.33526e-10	1.75602e-08	-2.26238	-4.33526e-10
49890064	chr22:49890064:T:C	1.26991e-19	-4.97395e-10	-1.4234	4.04653e-08	-4.97395e-10	-1.42757
49890372	chr22:49890372:A:G	4.26736e-20	-1.06331	-1.45062	1.46629e-08	-1.00843	-1.43426
49890430	chr22:49890430:A:G	5.78622e-20	-0.76541	-1.44404	1.98341e-08	-0.720304	-1.42031
49890657	chr22:49890657:A:G	4.14039e-20	-1.47768	-1.06646	1.55542e-08	-1.37025	-1.01343
49890697	chr22:49890697:A:G	4.11537e-20	-1.44547	-1.10472	1.54745e-08	-1.33585	-1.05297
49890705	chr22:49890705:C:G	3.38258e-19	-4.97395e-10	-0.443702	1.03949e-07	-4.97395e-10	-0.484104
49890792	chr22:49890792:A:G	2.68901e-20	-1.61535	-1.3604	1.13349e-08	-1.27696	-1.42316
49890844	chr22:49890844:G:A	1.00322e-19	-1.65912	-4.33526e-10	3.88382e-08	-1.46861	-4.33526e-10
49890872	chr22:49890872:T:A	5.29324e-20	-2.29849	-4.33526e-10	1.71721e-08	-2.28472	-4.33526e-10
49890947	chr22:49890947:G:A	2.44687e-19	-4.97395e-10	-0.76753	7.45348e-08	-4.97395e-10	-0.816743
49891326	chr22:49891326:C:T	2.88673e-20	-1.58005	-1.32476	8.49292e-09	-1.69448	-1.29429
49891891	chr22:49891891:C:T	2.23389e-19	-4.97395e-10	-0.858596	7.27154e-08	-4.97395e-10	-0.841456
49892044	chr22:49892044:T:C	2.76779e-20	-1.57204	-1.37483	1.18442e-08	-1.22465	-1.43153
49892112	chr22:49892112:T:C	1.43483e-19	-4.97395e-10	-1.30129	4.23335e-08	-4.97395e-10	-1.38243
49892524	chr22:49892524:T:C	2.82852e-20	-1.55368	-1.37149	1.2108e-08	-1.20442	-1.42973
49892625	chr22:49892625:T:C	4.1147e-20	-1.10521	-1.44515	1.41549e-08	-1.05531	-1.42264
49893021	chr22:49893021:C:G	1.70103e-20	-2.2517	-1.18199	5.49085e-09	-2.28341	-1.14152
49893075	chr22:49893075:C:T	1.23227e-19	-4.97395e-10	-1.45348	3.94395e-08	-4.97395e-10	-1.45324
49893179	chr22:49893179:G:A	2.81928e-20	-1.56992	-1.35852	1.19573e-08	-1.22416	-1.42251
49893682	chr22:49893682:G:A	1.24558e-19	-4.97395e-10	-1.44274	3.981e-08	-4.97395e-10	-1.44389
49894228	chr22:49894228:T:C	2.24336e-19	-4.97395e-10	-0.854366	7.07022e-08	-4.97395e-10	-0.869533
49894428	chr22:49894428:T:C	1.88032e-19	-4.97395e-10	-1.0309	5.97681e-08	-4.97395e-10	-1.03754
49894477	chr22:49894477:C:T	3.22079e-19	-4.97395e-10	-0.492713	9.78899e-08	-4.97395e-10	-0.544166
49894942	chr22:49894942:A:G	1.11862e-19	-0.219788	-1.33045	3.403e-08	-0.221108	-1.37966
49894963	chr22:49894963:G:A	2.80869e-20	-1.55175	-1.38046	1.59781e-08	-1.00731	-1.34949
49895076	chr22:49895076:G:C	6.06952e-19	-4.97395e-10	0.140939	1.7366e-07	-4.97395e-10	0.0290881
49895135	chr22:49895135:TTCA:T	2.08939e-20	-1.81748	-1.41057	7.72194e-09	-1.70417	-1.37977
49895213	chr22:49895213:G:A	1.68173e-20	-1.99432	-1.45078	6.01632e-09	-1.88025	-1.45329
49895271	chr22:49895271:C:T	1.52323e-19	-4.97395e-10	-1.24151	4.83715e-08	-4.97395e-10	-1.2491
49895335	chr22:49895335:G:A	3.08319e-20	-1.54275	-1.29621	9.08001e-09	-1.65938	-1.26256
49895400	chr22:49895400:C:A	2.55488e-19	-4.97395e-10	-0.724335	7.86816e-08	-4.97395e-10	-0.7626
49895922	chr22:49895922:T:C	4.22426e-20	-1.07269	-1.45139	1.44878e-08	-1.01843	-1.43627
49896277	chr22:49896277:C:T	3.09552e-20	-1.46925	-1.36572	8.47391e-09	-1.63974	-1.35128
49896375	chr22:49896375:T:C	1.8598e-20	-2.01196	-1.3325	6.48295e-09	-1.85701	-1.40182
49896793	chr22:49896793:G:A	3.76598e-20	-1.2744	-1.36452	1.36148e-08	-1.14784	-1.36901
49896903	chr22:49896903:A:G	1.24393e-19	-4.97395e-10	-1.44406	3.97614e-08	-4.97395e-10	-1.44511
49896951	chr22:49896951:G:A	2.60847e-20	-1.67744	-1.32872	1.09661e-08	-1.3286	-1.4046
49897126	chr22:49897126:C:CTTAG	2.73647e-20	-1.64935	-1.30891	1.14911e-08	-1.29484	-1.39159
49897205	chr22:49897205:CCA:C	2.11608e-19	-4.97395e-10	-0.912772	6.70459e-08	-4.97395e-10	-0.922632
49897208	chr22:49897208:C:T	1.78647e-20	-1.99109	-1.39359	6.62872e-09	-1.87852	-1.35807
49897220	chr22:49897220:TCACCTA:T	2.15113e-20	-1.75567	-1.44326	6.46026e-09	-1.82984	-1.4325
49897249	chr22:49897249:T:C	8.33323e-19	-4.97395e-10	0.457911	2.36072e-07	-4.97395e-10	0.33613
49897296	chr22:49897296:G:A	1.32043e-19	-4.97395e-10	-1.38438	4.34724e-08	-4.97395e-10	-1.35588
49897440	chr22:49897440:G:A	1.36794e-19	-4.97395e-10	-1.34904	4.34309e-08	-4.97395e-10	-1.35684
49897474	chr22:49897474:C:T	2.30442e-19	-4.97395e-10	-0.827512	7.23264e-08	-4.97395e-10	-0.846821
49897526	chr22:49897526:C:T	1.24933e-19	-4.97395e-10	-1.43974	3.99242e-08	-4.97395e-10	-1.44103
49897787	chr22:49897787:C:G	2.52613e-20	-1.66204	-1.37619	1.39786e-08	-1.14581	-1.34467
49897955	chr22:49897955:G:A	2.54453e-20	-1.76474	-1.26624	7.74234e-09	-1.8518	-1.22951
49898102	chr22:49898102:T:C	2.47094e-20	-1.67548	-1.38485	1.05793e-08	-1.33292	-1.43619
49898221	chr22:49898221:A:G	2.64485e-20	-1.68057	-1.31174	1.09606e-08	-1.34065	-1.39306
49898241	chr22:49898241:T:C	2.09167e-20	-1.92772	-1.29924	7.89683e-09	-1.67733	-1.38422
49898264	chr22:49898264:TC:T	2.39675e-19	-4.97395e-10	-0.788226	7.5178e-08	-4.97395e-10	-0.808151
49898579	chr22:49898579:G:A	7.16618e-20	-1.99555	-4.33526e-10	2.60881e-08	-1.86653	-4.33526e-10
49898817	chr22:49898817:A:G	1.42689e-19	-4.97395e-10	-1.30684	4.6486e-08	-4.97395e-10	-1.28886
49898843	chr22:49898843:C:T	3.57951e-19	-4.97395e-10	-0.387115	1.18267e-07	-4.97395e-10	-0.355068
49898897	chr22:49898897:C:T	3.04091e-20	-1.40931	-1.44346	1.05516e-08	-1.35227	-1.41946
49899115	chr22:49899115:T:C	2.41172e-20	-1.74737	-1.33722	9.93326e-09	-1.42266	-1.40946
49899283	chr22:49899283:T:G	5.36014e-19	0.0166509	-4.33526e-10	1.01415e-07	-0.508785	-4.33526e-10
49899682	chr22:49899682:CA:C	1.24205e-19	-4.97395e-10	-1.44558	3.97028e-08	-4.97395e-10	-1.44659
49899754	chr22:49899754:C:T	5.3157e-20	-2.29426	-4.33526e-10	1.77132e-08	-2.2537	-4.33526e-10
49900098	chr22:49900098:A:T	5.93797e-20	-2.18356	-4.33526e-10	1.8404e-08	-2.21544	-4.33526e-10
49900211	chr22:49900211:G:A	1.50644e-19	-4.97395e-10	-1.25259	4.78346e-08	-4.97395e-10	-1.26026
49900273	chr22:49900273:T:TA	1.29886e-19	-4.97395e-10	-1.40086	4.09477e-08	-4.97395e-10	-1.41571
49900528	chr22:49900528:A:C	3.61277e-20	-1.5965	-1.08395	1.98117e-08	-1.11724	-1.02449
49900689	chr22:49900689:G:A	2.17088e-19	-4.97395e-10	-0.887206	7.06246e-08	-4.97395e-10	-0.870631
49900822	chr22:49900822:A:T	2.46721e-20	-1.72408	-1.33776	1.02541e-08	-1.39059	-1.40974
49900854	chr22:49900854:G:C	2.36983e-19	-4.97395e-10	-0.799523	7.43631e-08	-4.97395e-10	-0.819049
49901271	chr22:49901271:C:A	1.47043e-19	-4.97395e-10	-1.27678	4.67101e-08	-4.97395e-10	-1.28405
49901285	chr22:49901285:C:T	4.03014e-19	-0.268539	-4.33526e-10	1.70212e-08	-2.29355	-4.33526e-10
49901340	chr22:49901340:C:T	2.35417e-20	-1.76091	-1.34783	9.72652e-09	-1.43732	-1.41584
49901642	chr22:49901642:GCA:G	1.67595e-20	-2.04456	-1.40399	6.15416e-09	-1.86402	-1.44686
49901682	chr22:49901682:G:A	1.24626e-19	-4.97395e-10	-1.44219	3.9648e-08	-4.97395e-10	-1.44797
49903070	chr22:49903070:C:T	1.2707e-20	-2.29891	-1.42645	4.06214e-09	-2.29737	-1.42893
49903386	chr22:49903386:CCT:C	4.32975e-20	-1.05632	-1.44309	1.54019e-08	-0.974719	-1.4188
49903558	chr22:49903558:C:T	1.23198e-19	-4.97395e-10	-1.45372	3.94685e-08	-4.97395e-10	-1.45251
49903598	chr22:49903598:C:T	2.58522e-19	-4.97395e-10	-0.712527	7.84691e-08	-4.97395e-10	-0.765304
49904273	chr22:49904273:C:T	1.3348e-19	-4.97395e-10	-1.37356	4.26151e-08	-4.97395e-10	-1.3758
49904470	chr22:49904470:C:T	5.34809e-20	-2.28819	-4.33526e-10	1.70758e-08	-2.29035	-4.33526e-10
49904681	chr22:49904681:C:T	2.28357e-19	-4.97395e-10	-0.836601	7.19717e-08	-4.97395e-10	-0.851736
49904985	chr22:49904985:G:A	1.23197e-19	-4.97395e-10	-1.45373	3.94237e-08	-4.97395e-10	-1.45364
49905169	chr22:49905169:A:G	2.12584e-19	-4.97395e-10	-0.908173	6.74225e-08	-4.97395e-10	-0.91703
49905196	chr22:49905196:G:A	2.75736e-20	-1.63903	-1.31162	1.50931e-08	-1.14325	-1.27052
49905219	chr22:49905219:T:C	3.04977e-20	-1.55205	-1.29781	1.70116e-08	-1.03822	-1.25589
49905340	chr22:49905340:G:A	1.15112e-18	-4.97395e-10	0.780983	3.76133e-07	-4.97395e-10	0.801932
49905939	chr22:49905939:T:C	2.49592e-20	-1.71222	-1.33805	1.03569e-08	-1.38072	-1.40964
49906271	chr22:49906271:C:T	2.00036e-20	-2.01097	-1.26063	7.46673e-09	-1.88278	-1.23477
49906430	chr22:49906430:A:G	2.34594e-20	-1.77792	-1.33432	9.55412e-09	-1.4635	-1.40753
49906438	chr22:49906438:C:T	3.87328e-19	-0.308238	-4.33526e-10	7.62567e-08	-0.793904	-4.33526e-10
49906518	chr22:49906518:C:T	2.23204e-19	-4.97395e-10	-0.859422	6.95027e-08	-4.97395e-10	-0.886644
49906539	chr22:49906539:G:A	1.57231e-19	-4.97395e-10	-1.2098	5.20638e-08	-4.97395e-10	-1.17554
49906790	chr22:49906790:T:C	2.39669e-20	-1.67836	-1.41248	1.06506e-08	-1.311	-1.45139
49906879	chr22:49906879:G:A	1.58248e-19	-4.97395e-10	-1.20335	5.24235e-08	-4.97395e-10	-1.16865
49906914	chr22:49906914:A:G	5.83373e-20	-2.05821	-0.143057	1.8401e-08	-1.92992	-0.285679
49907024	chr22:49907024:C:T	1.87358e-20	-1.88641	-1.45066	5.65142e-09	-1.94245	-1.45365
49907234	chr22:49907234:C:A	3.96194e-19	-0.285606	-4.33526e-10	7.77788e-08	-0.77414	-4.33526e-10
49907347	chr22:49907347:G:A	6.70136e-19	-4.97395e-10	0.23997	1.90816e-07	-4.97395e-10	0.123302
49907530	chr22:49907530:C:T	2.33297e-20	-1.7689	-1.34889	9.57899e-09	-1.45211	-1.41632
49907603	chr22:49907603:C:T	1.25161e-20	-2.29699	-1.44351	4.05411e-09	-2.29532	-1.43296
49907774	chr22:49907774:G:A	2.34007e-19	-4.97395e-10	-0.812161	7.37298e-08	-4.97395e-10	-0.827602
49907828	chr22:49907828:T:C	2.29955e-20	-1.76614	-1.36607	9.52131e-09	-1.44819	-1.42629
49908016	chr22:49908016:T:C	2.23396e-20	-2.0874	-1.07375	5.80014e-09	-2.18471	-1.18542
49908307	chr22:49908307:ATCACGAGGTAAAGAGATCGAGACCATCCTGGCCAACATGGTGAAACCCTGTC:A	3.3445e-20	-1.30452	-1.45309	1.1555e-08	-1.23054	-1.45035
49908367	chr22:49908367:C:A	1.9341e-20	-1.8831	-1.42219	5.86747e-09	-1.95266	-1.40593
49908400	chr22:49908400:T:C	1.88199e-20	-1.92158	-1.41101	5.61403e-09	-1.97698	-1.42576
49908408	chr22:49908408:A:G	1.0391e-19	-1.62399	-4.33526e-10	3.08648e-08	-1.69839	-4.33526e-10
49908422	chr22:49908422:G:T	9.13437e-20	-1.75288	-4.33526e-10	2.76762e-08	-1.80744	-4.33526e-10
49908821	chr22:49908821:G:A	1.76782e-20	-1.95443	-1.44075	6.49997e-09	-1.8298	-1.42641
49908901	chr22:49908901:A:G	2.47414e-20	-1.60759	-1.45144	8.54709e-09	-1.52936	-1.45306
49909023	chr22:49909023:T:A	3.92576e-20	-1.19301	-1.40436	1.40752e-08	-1.10851	-1.37509
49909202	chr22:49909202:A:G	2.24167e-20	-1.81047	-1.34724	9.09167e-09	-1.50527	-1.41538
49909314	chr22:49909314:C:T	2.00493e-19	-4.97395e-10	-0.966731	6.25714e-08	-4.97395e-10	-0.991701
49909440	chr22:49909440:G:A	4.33436e-20	-1.82479	-0.673564	1.03065e-08	-2.08147	-0.713768
49909501	chr22:49909501:G:C	1.96455e-20	-1.85871	-1.43095	5.95531e-09	-1.92728	-1.41645
49909551	chr22:49909551:G:A	1.49152e-19	-4.97395e-10	-1.26255	4.85855e-08	-4.97395e-10	-1.24469
49909601	chr22:49909601:G:A	2.11908e-20	-2.0548	-1.15915	7.13992e-09	-1.92795	-1.23436
49909717	chr22:49909717:C:T	3.51279e-19	-0.40593	-4.33526e-10	6.99696e-08	-0.879948	-4.33526e-10
49909885	chr22:49909885:C:G	2.89331e-20	-1.62785	-1.27468	1.07466e-08	-1.51409	-1.23932
49910421	chr22:49910421:G:A	7.06912e-20	-2.00919	-4.33526e-10	1.99585e-08	-2.13435	-4.33526e-10
49910716	chr22:49910716:G:A	2.586e-19	-4.97395e-10	-0.712229	8.79742e-08	-4.97395e-10	-0.650966
49910943	chr22:49910943:A:C	2.3183e-20	-1.79287	-1.33122	9.37497e-09	-1.48453	-1.40543
49911287	chr22:49911287:C:A	6.44504e-19	-4.97395e-10	0.200971	1.84548e-07	-4.97395e-10	0.0899009
49911465	chr22:49911465:C:T	1.84813e-20	-2.23111	-1.11964	5.93095e-09	-2.27066	-1.07717
49911504	chr22:49911504:G:A	2.7103e-19	-4.97395e-10	-0.66528	8.66149e-08	-4.97395e-10	-0.666537
49911580	chr22:49911580:G:A	2.04917e-19	-4.97395e-10	-0.944904	6.39357e-08	-4.97395e-10	-0.970132
49911584	chr22:49911584:G:A	2.01472e-19	-4.97395e-10	-0.961862	6.28691e-08	-4.97395e-10	-0.986955
49911678	chr22:49911678:C:T	1.45454e-19	-4.97395e-10	-1.28765	4.68654e-08	-4.97395e-10	-1.28073
49911714	chr22:49911714:G:A	3.73898e-20	-1.19719	-1.44892	1.31817e-08	-1.11885	-1.43032
49911777	chr22:49911777:G:T	1.32207e-19	-4.97395e-10	-1.38314	4.20097e-08	-4.97395e-10	-1.39011
49911813	chr22:49911813:T:G	2.50484e-20	-2.17322	-0.873477	6.30693e-09	-2.29897	-0.987387
49911845	chr22:49911845:C:G	1.24329e-19	-4.97395e-10	-1.44458	3.97409e-08	-4.97395e-10	-1.44563
49911867	chr22:49911867:T:C	1.33442e-20	-2.23957	-1.43686	4.35729e-09	-2.23206	-1.4241
49912101	chr22:49912101:C:G	5.50834e-20	-2.25866	-4.33526e-10	1.72695e-08	-2.27907	-4.33526e-10
49912369	chr22:49912369:A:T	1.90782e-19	-4.97395e-10	-1.01638	5.90434e-08	-4.97395e-10	-1.04974
49912431	chr22:49912431:C:T	1.85048e-20	-2.22827	-1.12121	5.93261e-09	-2.26871	-1.07884
49912690	chr22:49912690:G:A	3.23451e-20	-1.51376	-1.27729	1.18598e-08	-1.38208	-1.27277
49912885	chr22:49912885:G:A	1.24401e-19	-4.97395e-10	-1.444	3.97061e-08	-4.97395e-10	-1.44651
49913093	chr22:49913093:G:A	2.23051e-20	-2.01025	-1.15244	1.06397e-08	-1.6693	-1.09412
49913199	chr22:49913199:G:A	2.00496e-19	-4.97395e-10	-0.966715	6.25582e-08	-4.97395e-10	-0.991911
49913292	chr22:49913292:C:T	8.60533e-20	-0.931942	-0.880602	3.02656e-08	-0.893902	-0.824095
49913536	chr22:49913536:G:T	4.06114e-20	-1.16977	-1.3937	1.45978e-08	-1.08538	-1.36176
49913667	chr22:49913667:C:T	1.95238e-20	-2.13706	-1.15882	6.07906e-09	-2.20499	-1.11817
49914248	chr22:49914248:A:G	2.45874e-20	-1.72811	-1.33716	1.01828e-08	-1.39811	-1.40919
49914284	chr22:49914284:T:C	6.30815e-20	-0.85186	-1.27122	2.20266e-08	-0.800002	-1.23576
49914447	chr22:49914447:T:TC	1.26321e-19	-4.97395e-10	-1.42869	4.08205e-08	-4.97395e-10	-1.41882
49914781	chr22:49914781:G:C	2.3618e-19	-4.97395e-10	-0.802916	7.48411e-08	-4.97395e-10	-0.812642
49914789	chr22:49914789:G:A	3.94135e-20	-1.14203	-1.45137	1.3872e-08	-1.06194	-1.4362
49915440	chr22:49915440:C:T	3.8227e-20	-1.44777	-1.1762	9.74476e-09	-1.67231	-1.17897
49915798	chr22:49915798:G:A	6.04499e-20	-0.955281	-1.21041	2.103e-08	-0.912221	-1.16984
49916055	chr22:49916055:C:T	2.19862e-19	-4.97395e-10	-0.874509	7.15512e-08	-4.97395e-10	-0.857595
49916156	chr22:49916156:G:A	2.04431e-19	-4.97395e-10	-0.94728	6.5213e-08	-4.97395e-10	-0.950351
49916267	chr22:49916267:A:T	1.80402e-20	-1.92809	-1.44682	6.71753e-09	-1.76988	-1.45341
49916349	chr22:49916349:G:C	3.0454e-20	-1.52403	-1.32726	1.136e-08	-1.37628	-1.32163
49916398	chr22:49916398:T:C	6.60742e-20	-0.762673	-1.31406	2.33444e-08	-0.695162	-1.28249
49916606	chr22:49916606:G:A	8.28388e-19	-4.97395e-10	0.451971	2.5015e-07	-4.97395e-10	0.394051
49916762	chr22:49916762:G:A	2.27377e-20	-1.70446	-1.43902	6.7687e-09	-1.7885	-1.4272
49917181	chr22:49917181:A:G	6.75656e-20	-0.724199	-1.33021	2.36429e-08	-0.663209	-1.30174
49917232	chr22:49917232:T:C	6.99694e-20	-0.709676	-1.30978	2.44698e-08	-0.650953	-1.27962
49917428	chr22:49917428:TG:T	2.6104e-19	-4.97395e-10	-0.702836	8.21711e-08	-4.97395e-10	-0.719206
49917558	chr22:49917558:C:T	4.20448e-20	-1.0755	-1.45327	1.49288e-08	-0.981863	-1.44285
49917825	chr22:49917825:A:AT	3.05926e-20	-1.5436	-1.30315	8.98628e-09	-1.65947	-1.27284
49917931	chr22:49917931:C:T	2.8761e-19	-4.97395e-10	-0.605905	8.51774e-08	-4.97395e-10	-0.683273
49917934	chr22:49917934:C:G	1.75319e-20	-2.08447	-1.31902	5.3174e-09	-2.16816	-1.28887
49918138	chr22:49918138:G:C	1.92927e-20	-2.13562	-1.17216	6.00006e-09	-2.2048	-1.13144
49918145	chr22:49918145:G:A	2.0106e-20	-1.81279	-1.4537	9.99605e-09	-1.37534	-1.45048
49918341	chr22:49918341:AAC:A	6.83932e-20	-0.756467	-1.28577	2.41312e-08	-0.691059	-1.25344
49918577	chr22:49918577:T:C	6.25273e-20	-0.825327	-1.30658	2.1864e-08	-0.766886	-1.27628
49918627	chr22:49918627:G:A	2.50008e-19	-4.97395e-10	-0.746019	7.7693e-08	-4.97395e-10	-0.775244
49918734	chr22:49918734:G:A	6.14505e-20	-0.802517	-1.34676	2.12683e-08	-0.750304	-1.32049
49918759	chr22:49918759:C:G	1.72191e-19	-4.97395e-10	-1.11891	5.32325e-08	-4.97395e-10	-1.15334
49918806	chr22:49918806:C:T	2.24808e-19	-4.97395e-10	-0.852262	7.08445e-08	-4.97395e-10	-0.867522
49918895	chr22:49918895:C:T	8.28795e-19	-4.97395e-10	0.452463	2.77069e-07	-4.97395e-10	0.496258
49918900	chr22:49918900:T:TTTC	6.12764e-20	-2.15211	-4.33526e-10	2.53855e-08	-1.89383	-4.33526e-10
49919153	chr22:49919153:ACCCTCGACCTGGGCTCG:A	6.1053e-20	-0.814678	-1.34109	2.11333e-08	-0.762854	-1.31431
49919331	chr22:49919331:C:T	6.5864e-20	-0.768334	-1.31158	2.306e-08	-0.708328	-1.28158
49919366	chr22:49919366:T:C	6.77134e-20	-0.75119	-1.30104	2.3781e-08	-0.689249	-1.26987
49919476	chr22:49919476:C:T	7.0239e-20	-0.707127	-1.30848	2.45797e-08	-0.647931	-1.27816
49919531	chr22:49919531:G:A	6.92989e-20	-0.718444	-1.31064	2.4249e-08	-0.659111	-1.28052
49919557	chr22:49919557:C:T	3.51092e-18	-4.97395e-10	1.89612	1.19346e-06	-4.97395e-10	1.95661
49919571	chr22:49919571:G:A	4.24332e-20	-1.06945	-1.45013	1.52601e-08	-0.969648	-1.43312
49919587	chr22:49919587:TC:T	1.90697e-20	-1.86609	-1.45332	9.2306e-09	-1.45271	-1.45278
49919711	chr22:49919711:G:A	8.19245e-20	-0.578598	-1.28311	2.8771e-08	-0.51824	-1.2504
49920051	chr22:49920051:T:C	1.56375e-19	-4.97395e-10	-1.21525	5.0634e-08	-4.97395e-10	-1.20339
49920079	chr22:49920079:A:G	2.34351e-20	-1.66877	-1.4445	6.89126e-09	-1.76235	-1.43541
49920162	chr22:49920162:C:T	1.51632e-19	-4.97395e-10	-1.24605	4.90366e-08	-4.97395e-10	-1.23544
49920198	chr22:49920198:G:A	2.70974e-19	-4.97395e-10	-0.665487	8.349e-08	-4.97395e-10	-0.703283
49920420	chr22:49920420:C:A	1.51556e-19	0.142179	-1.38873	5.03662e-08	0.213817	-1.42251
49920426	chr22:49920426:C:T	2.30448e-20	-1.68631	-1.44376	6.78981e-09	-1.77822	-1.43436
49920668	chr22:49920668:G:A	2.26087e-20	-1.69772	-1.45145	6.58379e-09	-1.78973	-1.45366
49920698	chr22:49920698:A:G	2.88042e-20	-1.63248	-1.27451	1.19479e-08	-1.28096	-1.36649
49920925	chr22:49920925:C:T	1.00374e-19	-0.2061	-1.45251	3.15987e-08	-0.223371	-1.45152
49921057	chr22:49921057:G:A	7.35793e-20	-0.63196	-1.33719	2.58133e-08	-0.567214	-1.3099
49921161	chr22:49921161:C:T	3.21257e-20	-1.45704	-1.34081	1.20719e-08	-1.30106	-1.33607
49921333	chr22:49921333:G:C	1.58926e-19	-4.97395e-10	-1.19907	5.14801e-08	-4.97395e-10	-1.18681
49921580	chr22:49921580:T:C	4.30634e-20	-1.17037	-1.33446	6.57373e-09	-1.84969	-1.39524
49921655	chr22:49921655:C:T	2.9084e-19	-4.97395e-10	-0.594736	9.59234e-08	-4.97395e-10	-0.564459
49921773	chr22:49921773:G:A	1.39499e-19	-4.97395e-10	-1.32945	4.41921e-08	-4.97395e-10	-1.33946
49921859	chr22:49921859:C:CT	3.51952e-20	-1.8178	-0.888803	1.20677e-08	-1.84004	-0.797434
49921878	chr22:49921878:A:G	2.42924e-19	-4.97395e-10	-0.774762	7.7026e-08	-4.97395e-10	-0.783867
49921889	chr22:49921889:A:G	5.29224e-19	-4.97395e-10	0.00390134	1.50173e-07	-4.97395e-10	-0.11622
49921979	chr22:49921979:G:A	4.17114e-20	-1.37978	-1.15695	1.05011e-08	-1.61666	-1.15987
49922002	chr22:49922002:C:G	1.47385e-19	-4.97395e-10	-1.27446	4.68635e-08	-4.97395e-10	-1.28077
49922008	chr22:49922008:C:T	1.35559e-19	-4.97395e-10	-1.3581	4.25342e-08	-4.97395e-10	-1.3777
49922288	chr22:49922288:CCTCAGCAGTCAGGACCGGCCTCTCCGATTCTTACCCG:C	1.28204e-19	-1.41389	-4.33526e-10	4.73787e-08	-1.26984	-4.33526e-10
49922726	chr22:49922726:G:A	1.94043e-20	-1.89242	-1.40959	6.11535e-09	-1.88395	-1.43326
49922995	chr22:49922995:G:A	3.13411e-19	-0.519994	-4.33526e-10	6.4179e-08	-0.966333	-4.33526e-10
49923149	chr22:49923149:G:A	4.01495e-20	-1.12326	-1.45164	1.42291e-08	-1.03572	-1.437
49923187	chr22:49923187:T:C	1.08263e-19	-0.360727	-1.22222	5.1495e-08	-0.0366479	-1.14988
49923401	chr22:49923401:T:C	5.08809e-20	-0.946394	-1.39163	1.87607e-08	-0.776343	-1.4199
49923497	chr22:49923497:A:G	3.9585e-20	-1.14412	-1.44494	1.41942e-08	-1.05298	-1.42219
49923539	chr22:49923539:C:T	2.84879e-20	-1.52273	-1.3953	1.10342e-08	-1.30469	-1.42231
49923648	chr22:49923648:C:T	4.27182e-20	-1.10895	-1.40393	1.6644e-08	-0.896826	-1.41914
49923698	chr22:49923698:C:T	2.79492e-20	-1.48594	-1.45118	1.04647e-08	-1.32966	-1.45035
49923753	chr22:49923753:G:A	4.9129e-20	-1.01334	-1.35972	1.78162e-08	-0.844679	-1.40322
49923761	chr22:49923761:A:AAT	5.136e-20	-0.976383	-1.35227	1.86501e-08	-0.804232	-1.39793
49923921	chr22:49923921:G:A	1.97224e-20	-1.91439	-1.37137	6.15674e-09	-1.90623	-1.40423
49924028	chr22:49924028:G:A	4.96161e-20	-0.95664	-1.40655	1.83517e-08	-0.787659	-1.43063
49924039	chr22:49924039:G:A	5.02072e-20	-0.944686	-1.40667	1.85739e-08	-0.775549	-1.43071
49924066	chr22:49924066:A:G	1.98625e-20	-1.88014	-1.39854	6.24629e-09	-1.87149	-1.42453
49924155	chr22:49924155:A:G	6.99599e-20	-0.62375	-1.39584	2.41825e-08	-0.528925	-1.41346
49924177	chr22:49924177:T:C	5.15392e-20	-0.926796	-1.39837	1.90782e-08	-0.754732	-1.42473
49924209	chr22:49924209:G:A	1.91846e-20	-1.90427	-1.40914	6.01044e-09	-1.90325	-1.43126
49924413	chr22:49924413:G:C	8.18544e-20	-1.86257	-4.33526e-10	2.25396e-08	-2.01274	-4.33526e-10
49924774	chr22:49924774:T:G	5.06254e-20	-0.937752	-1.4053	1.87334e-08	-0.76812	-1.42958
49924858	chr22:49924858:C:T	5.11755e-20	-0.915977	-1.41627	1.90078e-08	-0.745905	-1.43725
49924861	chr22:49924861:C:G	5.19734e-20	-0.900451	-1.41633	1.93424e-08	-0.728423	-1.43729
49924862	chr22:49924862:A:G	5.17438e-20	-0.905865	-1.41534	1.92437e-08	-0.734198	-1.43663
49924866	chr22:49924866:T:C	5.13093e-20	-0.914292	-1.41535	1.90619e-08	-0.743685	-1.43663
49924870	chr22:49924870:T:C	5.04371e-20	-0.930791	-1.41599	1.87026e-08	-0.76228	-1.43707
49924957	chr22:49924957:C:A	1.59139e-19	-4.97395e-10	-1.19773	5.03225e-08	-4.97395e-10	-1.20956
49924973	chr22:49924973:T:C	2.94772e-20	-1.47022	-1.41367	1.52466e-08	-0.968285	-1.43537
49924988	chr22:49924988:G:A	1.45545e-19	-4.97395e-10	-1.28703	4.61136e-08	-4.97395e-10	-1.2969
49925000	chr22:49925000:G:A	1.64205e-19	0.144683	-1.31108	3.04529e-08	-0.408888	-1.30294
49925047	chr22:49925047:C:T	4.96531e-20	-1.07586	-1.28659	1.87033e-08	-0.984663	-1.21465
49925093	chr22:49925093:C:T	3.8175e-20	-1.1908	-1.43453	1.41394e-08	-1.03038	-1.44866
49925109	chr22:49925109:C:T	2.47862e-19	-4.97395e-10	-0.754638	7.41495e-08	-4.97395e-10	-0.821926
49925279	chr22:49925279:T:C	5.10313e-20	-0.927296	-1.40778	1.88989e-08	-0.757428	-1.43148
49925298	chr22:49925298:C:T	4.99565e-20	-0.942003	-1.41435	1.85229e-08	-0.773028	-1.43597
49925522	chr22:49925522:A:G	4.18117e-20	-1.08244	-1.4519	1.48679e-08	-0.991131	-1.43768
49925575	chr22:49925575:C:T	1.9454e-19	-4.97395e-10	-0.996871	6.07312e-08	-4.97395e-10	-1.02155
49926284	chr22:49926284:G:A	1.5568e-19	-4.97395e-10	-1.21971	5.06667e-08	-4.97395e-10	-1.20274
49926320	chr22:49926320:G:A	1.46185e-20	-2.26341	-1.32182	4.6534e-09	-2.27281	-1.3176
49926457	chr22:49926457:A:G	7.06858e-20	-0.811853	-1.19741	2.40972e-08	-0.707419	-1.23849
49926526	chr22:49926526:A:G	2.04151e-19	-4.97395e-10	-0.948652	6.42632e-08	-4.97395e-10	-0.965022
49926531	chr22:49926531:C:T	2.23103e-19	-4.97395e-10	-0.859876	7.02117e-08	-4.97395e-10	-0.876494
49927158	chr22:49927158:C:T	1.75128e-19	-4.97395e-10	-1.10199	5.46812e-08	-4.97395e-10	-1.12649
49927295	chr22:49927295:C:T	2.92075e-20	-1.45759	-1.43549	8.19464e-09	-1.58004	-1.44449
49927417	chr22:49927417:C:CT	2.60597e-19	-4.97395e-10	-0.704535	8.28896e-08	-4.97395e-10	-0.7105
49927545	chr22:49927545:C:T	3.32409e-20	-1.56416	-1.19957	9.46277e-09	-1.62833	-1.25231
49927642	chr22:49927642:G:A	1.22145e-19	-1.4623	-4.33526e-10	2.96307e-08	-1.7392	-4.33526e-10
49927648	chr22:49927648:A:G	1.36214e-19	-4.97395e-10	-1.35328	4.43485e-08	-4.97395e-10	-1.33593
49927781	chr22:49927781:G:A	1.28743e-19	-4.97395e-10	-1.4097	4.16863e-08	-4.97395e-10	-1.39784
49927894	chr22:49927894:C:T	1.40356e-19	-4.97395e-10	-1.32333	4.52067e-08	-4.97395e-10	-1.31676
49927923	chr22:49927923:A:G	2.54287e-19	-4.97395e-10	-0.729047	7.89629e-08	-4.97395e-10	-0.759032
49928073	chr22:49928073:C:T	2.42454e-19	-4.97395e-10	-0.776698	7.87154e-08	-4.97395e-10	-0.76217
49928076	chr22:49928076:C:T	2.38306e-19	-4.97395e-10	-0.793956	7.47041e-08	-4.97395e-10	-0.814475
49928095	chr22:49928095:G:A	1.23727e-19	-4.97395e-10	-1.44944	3.95452e-08	-4.97395e-10	-1.45057
49928162	chr22:49928162:C:CCTGGCACTA	1.86571e-19	-4.97395e-10	-1.0387	5.86413e-08	-4.97395e-10	-1.05657
49928238	chr22:49928238:C:T	1.41638e-19	-4.97395e-10	-1.31424	4.60786e-08	-4.97395e-10	-1.29766
49928273	chr22:49928273:G:C	3.31397e-20	-1.37481	-1.39197	1.61156e-08	-0.974228	-1.374
49928741	chr22:49928741:GAGGGTGGAGCCACCCACGGGTGGGTGGGA:G	1.29732e-19	-4.97395e-10	-1.40204	4.19582e-08	-4.97395e-10	-1.39133
49929022	chr22:49929022:A:G	3.30071e-20	-1.36796	-1.40283	1.16851e-08	-1.25138	-1.41832
49929043	chr22:49929043:T:C	3.50911e-20	-1.65884	-1.05073	1.30269e-08	-1.41282	-1.14817
49929292	chr22:49929292:C:A	1.23641e-19	-4.97395e-10	-1.45013	3.94968e-08	-4.97395e-10	-1.45179
49929429	chr22:49929429:G:T	9.61212e-20	-1.7019	-4.33526e-10	1.20814e-07	-0.333758	-4.33526e-10
49929565	chr22:49929565:C:T	1.85607e-19	-4.97395e-10	-1.04388	5.82663e-08	-4.97395e-10	-1.06299
49929913	chr22:49929913:C:T	1.54632e-19	-4.97395e-10	-1.22646	5.02492e-08	-4.97395e-10	-1.21102
49929950	chr22:49929950:G:T	1.96927e-19	-4.97395e-10	-0.984676	6.16446e-08	-4.97395e-10	-1.00662
49930209	chr22:49930209:G:A	1.29694e-19	-4.97395e-10	-1.40234	4.17904e-08	-4.97395e-10	-1.39534
49930389	chr22:49930389:A:G	2.36781e-20	-1.78936	-1.3136	7.98931e-09	-1.70132	-1.34859
49930470	chr22:49930470:G:A	2.26423e-20	-1.80026	-1.34743	7.66381e-09	-1.71415	-1.37735
49930780	chr22:49930780:A:G	2.61389e-20	-1.88557	-1.11852	9.42099e-09	-1.65957	-1.2255
49931452	chr22:49931452:G:A	1.72863e-19	-4.97395e-10	-1.11501	5.20794e-08	-4.97395e-10	-1.17524
49931904	chr22:49931904:T:C	1.44878e-19	-4.97395e-10	-1.29162	4.58285e-08	-4.97395e-10	-1.3031
49931908	chr22:49931908:T:A	2.58078e-20	-1.56525	-1.45158	9.20298e-09	-1.47258	-1.4359
49932066	chr22:49932066:T:C	2.54148e-20	-1.59328	-1.43889	6.2711e-09	-1.85313	-1.43893
49932130	chr22:49932130:G:A	1.74476e-20	-2.00048	-1.40783	5.4717e-09	-2.02789	-1.40053
49932136	chr22:49932136:G:A	3.13392e-20	-1.36948	-1.45316	9.06225e-09	-1.47031	-1.45358
49932227	chr22:49932227:T:C	1.25822e-19	-4.97395e-10	-1.43264	3.99671e-08	-4.97395e-10	-1.43995
49932243	chr22:49932243:G:A	3.46017e-20	-1.2699	-1.4537	1.21676e-08	-1.18202	-1.44721
49932370	chr22:49932370:C:T	1.23943e-19	-4.97395e-10	-1.44769	3.95423e-08	-4.97395e-10	-1.45064
49932468	chr22:49932468:C:T	1.80914e-20	-2.01592	-1.35615	8.53306e-09	-1.65767	-1.32639
49932504	chr22:49932504:C:T	2.87601e-20	-1.51596	-1.39256	6.83021e-09	-1.82066	-1.38599
49932603	chr22:49932603:C:T	1.50406e-19	-4.97395e-10	-1.25417	4.9079e-08	-4.97395e-10	-1.23458
49933166	chr22:49933166:G:A	3.42024e-20	-1.4102	-1.32501	1.33075e-08	-1.28348	-1.2562
49933223	chr22:49933223:G:A	3.35703e-20	-1.42937	-1.3245	1.30976e-08	-1.29884	-1.25674
49933234	chr22:49933234:A:G	3.44784e-20	-1.39968	-1.32749	1.34735e-08	-1.26694	-1.26034
49933371	chr22:49933371:G:A	1.29306e-19	-4.97395e-10	-1.40533	4.15643e-08	-4.97395e-10	-1.40077
49933469	chr22:49933469:T:C	1.77291e-19	0.322133	-1.41185	6.45937e-08	0.477532	-1.43742
49933522	chr22:49933522:C:T	3.5822e-20	-1.38639	-1.30256	1.41052e-08	-1.25195	-1.22952
49933538	chr22:49933538:C:T	3.41507e-20	-1.41295	-1.32378	1.33563e-08	-1.28017	-1.25586
49933541	chr22:49933541:T:C	3.56622e-20	-1.37522	-1.3182	1.40494e-08	-1.23653	-1.2489
49933542	chr22:49933542:G:A	3.37277e-20	-1.43099	-1.3182	1.32009e-08	-1.29883	-1.2489
49933734	chr22:49933734:C:T	2.02068e-18	-4.97395e-10	1.34368	5.95728e-07	-4.97395e-10	1.26178
49933768	chr22:49933768:G:T	2.46804e-20	-1.60968	-1.45182	6.11995e-09	-1.86371	-1.45274
49933775	chr22:49933775:A:G	1.49817e-19	-4.97395e-10	-1.2581	4.67081e-08	-4.97395e-10	-1.28409
49933949	chr22:49933949:G:A	1.35915e-19	-4.97395e-10	-1.35548	4.31523e-08	-4.97395e-10	-1.36327
49934097	chr22:49934097:T:C	5.27975e-19	-4.97395e-10	0.00153903	1.76706e-07	-4.97395e-10	0.0464794
49934460	chr22:49934460:C:T	2.28991e-19	-4.97395e-10	-0.833829	7.54969e-08	-4.97395e-10	-0.803918
49934583	chr22:49934583:C:A	2.72968e-20	-1.57051	-1.39023	1.03994e-08	-1.44581	-1.34046
49934853	chr22:49934853:G:C	1.802e-19	-4.97395e-10	-1.07344	5.65535e-08	-4.97395e-10	-1.09282
49934880	chr22:49934880:G:C	1.56451e-19	-4.97395e-10	-1.21477	4.92905e-08	-4.97395e-10	-1.23028
49935022	chr22:49935022:G:A	1.27106e-19	-4.97395e-10	-1.42249	4.09711e-08	-4.97395e-10	-1.41514
49935161	chr22:49935161:G:A	5.6911e-20	-2.22602	-4.33526e-10	2.09865e-08	-2.08413	-4.33526e-10
49936538	chr22:49936538:G:T	1.4178e-20	-2.16212	-1.4537	5.57391e-09	-1.95648	-1.45343
49936697	chr22:49936697:G:A	4.8415e-19	-0.085116	-4.33526e-10	1.16248e-07	-0.372282	-4.33526e-10
49936730	chr22:49936730:C:A	2.39817e-19	-4.97395e-10	-0.787636	7.89924e-08	-4.97395e-10	-0.758658
49937384	chr22:49937384:G:A	1.29972e-19	-4.97395e-10	-1.40019	4.1956e-08	-4.97395e-10	-1.39139
49937516	chr22:49937516:T:C	1.79993e-20	-2.09518	-1.282	6.16177e-09	-1.95283	-1.35681
49937652	chr22:49937652:T:C	2.3727e-19	-4.97395e-10	-0.798313	7.26665e-08	-4.97395e-10	-0.842128
49937827	chr22:49937827:A:G	1.68371e-19	-4.97395e-10	-1.14134	5.26185e-08	-4.97395e-10	-1.16494
49937974	chr22:49937974:C:T	1.50197e-19	-4.97395e-10	-1.25556	5.00262e-08	-4.97395e-10	-1.21546
49938219	chr22:49938219:C:T	5.13459e-19	-4.97395e-10	-0.0263403	1.68903e-07	-4.97395e-10	0.00131318
49938374	chr22:49938374:T:A	6.18772e-20	-1.53968	-0.602676	2.18085e-08	-1.16217	-0.883541
49938467	chr22:49938467:C:T	2.01652e-19	-4.97395e-10	-0.960966	6.58166e-08	-4.97395e-10	-0.941138
49938594	chr22:49938594:A:G	5.90117e-20	-1.54735	-0.642425	2.08862e-08	-1.17275	-0.916171
49938824	chr22:49938824:C:G	2.32834e-19	-4.97395e-10	-0.817183	7.68018e-08	-4.97395e-10	-0.786782
49940203	chr22:49940203:C:T	1.2843e-19	-4.97395e-10	-1.41212	4.07276e-08	-4.97395e-10	-1.4211
49940312	chr22:49940312:C:G	2.04845e-19	-4.97395e-10	-0.945259	6.26718e-08	-4.97395e-10	-0.990097
49940466	chr22:49940466:T:C	1.72802e-20	-2.1496	-1.26834	6.0835e-09	-2.03534	-1.28708
49940560	chr22:49940560:C:T	1.23854e-19	-4.97395e-10	-1.44841	3.94783e-08	-4.97395e-10	-1.45226
49940761	chr22:49940761:A:G	5.33303e-20	-1.02427	-1.26673	1.16333e-08	-1.36437	-1.30976
49940795	chr22:49940795:T:C	5.64343e-20	-0.980309	-1.25412	1.22356e-08	-1.32519	-1.29847
49940807	chr22:49940807:T:C	1.29207e-19	-4.97395e-10	-1.40609	4.09649e-08	-4.97395e-10	-1.41529
49941032	chr22:49941032:A:G	5.29923e-20	-1.03315	-1.26422	1.15737e-08	-1.37163	-1.30764
49941155	chr22:49941155:G:A	1.30009e-19	-4.97395e-10	-1.3999	4.14129e-08	-4.97395e-10	-1.40442
49941386	chr22:49941386:A:G	3.5196e-20	-1.36141	-1.34517	8.31786e-09	-1.63948	-1.37013
49941530	chr22:49941530:A:G	3.66698e-19	-4.97395e-10	-0.362971	1.08963e-07	-4.97395e-10	-0.437004
49941557	chr22:49941557:C:T	2.16056e-19	-4.97395e-10	-0.891972	6.58502e-08	-4.97395e-10	-0.940627
49941709	chr22:49941709:G:A	1.35366e-19	-4.97395e-10	-1.35952	4.27798e-08	-4.97395e-10	-1.37194
49942044	chr22:49942044:C:T	1.86303e-19	-4.97395e-10	-1.04013	5.72344e-08	-4.97395e-10	-1.08085
49942182	chr22:49942182:C:T	1.26833e-19	-4.97395e-10	-1.42464	4.04155e-08	-4.97395e-10	-1.42879
49942191	chr22:49942191:G:T	8.97262e-20	-0.319051	-1.4517	1.8528e-08	-0.75668	-1.45205
49942355	chr22:49942355:GTGAA:G	3.67498e-20	-1.3121	-1.35127	8.6418e-09	-1.59587	-1.37552
49942470	chr22:49942470:G:C	3.63987e-20	-1.33287	-1.34011	8.59301e-09	-1.61223	-1.36483
49942961	chr22:49942961:T:C	4.66341e-20	-1.31787	-1.10731	9.73343e-09	-1.68471	-1.16774
49943030	chr22:49943030:T:C	1.59964e-19	-4.97395e-10	-1.19256	5.30487e-08	-4.97395e-10	-1.1568
49943170	chr22:49943170:C:T	6.95821e-20	-2.025	-4.33526e-10	1.8605e-08	-2.20458	-4.33526e-10
49943231	chr22:49943231:T:C	2.04299e-20	-1.89162	-1.35889	4.76158e-09	-2.23654	-1.33089
49943373	chr22:49943373:G:A	8.44397e-20	-0.504529	-1.32694	1.7133e-08	-0.905713	-1.38129
49943658	chr22:49943658:G:A	9.84674e-20	-1.67778	-4.33526e-10	3.33771e-08	-1.62014	-4.33526e-10
49944192	chr22:49944192:C:T	1.74965e-19	-4.97395e-10	-1.10292	5.78003e-08	-4.97395e-10	-1.07101
49944195	chr22:49944195:C:T	1.65664e-19	-4.97395e-10	-1.15755	5.17795e-08	-4.97395e-10	-1.18102
49944564	chr22:49944564:A:G	6.93986e-20	-1.00756	-1.02008	1.45813e-08	-1.34791	-1.10036
49944640	chr22:49944640:C:T	7.47455e-19	-4.97395e-10	0.349164	2.39912e-07	-4.97395e-10	0.352263
49944849	chr22:49944849:A:G	7.72411e-20	-0.953889	-0.96669	1.59402e-08	-1.30695	-1.05222
49945853	chr22:49945853:C:T	1.23262e-19	-4.97395e-10	-1.4532	3.95167e-08	-4.97395e-10	-1.45129
49946148	chr22:49946148:G:A	1.37727e-19	-4.97395e-10	-1.34223	4.38282e-08	-4.97395e-10	-1.34773
49946202	chr22:49946202:C:G	9.93456e-20	-0.769983	-0.898922	2.02193e-08	-1.13357	-0.9878
49946284	chr22:49946284:A:T	4.01798e-20	-1.97342	-0.600727	9.76234e-09	-2.16754	-0.68194
49946338	chr22:49946338:G:A	1.98781e-19	-4.97395e-10	-0.975306	6.19774e-08	-4.97395e-10	-1.00124
49946429	chr22:49946429:A:G	1.05164e-19	-0.736894	-0.875095	2.11784e-08	-1.10753	-0.967503
49946712	chr22:49946712:C:T	9.10965e-20	-0.805408	-0.950182	1.86206e-08	-1.16752	-1.03623
49946945	chr22:49946945:A:G	1.31345e-19	-4.97395e-10	-1.38969	4.22804e-08	-4.97395e-10	-1.38369
49947040	chr22:49947040:A:G	2.6626e-19	-4.97395e-10	-0.683036	8.76289e-08	-4.97395e-10	-0.654898
49948059	chr22:49948059:C:T	1.56753e-20	-2.22591	-1.28951	4.37391e-09	-2.29897	-1.35339
49948081	chr22:49948081:C:T	4.85447e-20	-1.09206	-1.29296	1.12839e-08	-1.38824	-1.31639
49948551	chr22:49948551:A:G	1.54448e-20	-2.11428	-1.41596	8.04968e-09	-1.60137	-1.441
49948634	chr22:49948634:T:C	1.22665e-19	-2.0685	0.610453	2.93418e-08	-2.22395	0.474953
49948867	chr22:49948867:G:A	1.35863e-19	-4.97395e-10	-1.35586	4.19199e-08	-4.97395e-10	-1.39225
49948990	chr22:49948990:A:G	1.20789e-19	-1.19127	-0.282191	4.64723e-08	-0.728263	-0.56089
49949165	chr22:49949165:G:A	2.74653e-19	-4.97395e-10	-0.652003	8.98521e-08	-4.97395e-10	-0.629844
49949415	chr22:49949415:C:T	3.92125e-20	-1.69109	-0.907423	1.38975e-08	-1.43267	-1.06363
49949467	chr22:49949467:C:T	1.31048e-19	-4.97395e-10	-1.39194	4.15584e-08	-4.97395e-10	-1.40091
49949496	chr22:49949496:T:C	1.19546e-19	-0.444171	-1.03964	2.22671e-08	-0.886722	-1.13818
49949835	chr22:49949835:G:A	1.56763e-19	-4.97395e-10	-1.21277	4.90608e-08	-4.97395e-10	-1.23495
49949841	chr22:49949841:C:T	5.64226e-19	-4.97395e-10	0.0679445	1.76954e-07	-4.97395e-10	0.0478785
49950012	chr22:49950012:C:T	6.12851e-19	-4.97395e-10	0.150611	1.85288e-07	-4.97395e-10	0.0939006
49950219	chr22:49950219:C:T	2.56388e-19	-4.97395e-10	-0.720817	7.94711e-08	-4.97395e-10	-0.752616
49950500	chr22:49950500:G:A	2.67319e-19	-4.97395e-10	-0.679067	8.6212e-08	-4.97395e-10	-0.6712
49950726	chr22:49950726:C:T	1.23681e-19	-4.97395e-10	-1.4498	3.97161e-08	-4.97395e-10	-1.44625
49950836	chr22:49950836:G:A	2.06104e-20	-2.05112	-1.1906	5.26957e-09	-2.25038	-1.21569
49950927	chr22:49950927:C:T	2.37754e-19	-4.97395e-10	-0.796273	7.67243e-08	-4.97395e-10	-0.787791
49951328	chr22:49951328:G:A	5.51236e-20	-2.25793	-4.33526e-10	1.98201e-08	-2.14131	-4.33526e-10
49951432	chr22:49951432:C:T	1.35661e-20	-2.27945	-1.38048	4.91647e-09	-2.13593	-1.39949
49951636	chr22:49951636:C:T	2.65896e-19	-4.97395e-10	-0.684406	8.21608e-08	-4.97395e-10	-0.719331
49951655	chr22:49951655:T:C	3.20358e-20	-1.5345	-1.26616	8.33086e-09	-1.71666	-1.29138
49951703	chr22:49951703:A:G	1.50608e-19	-4.97395e-10	-1.25283	4.64612e-08	-4.97395e-10	-1.28939
49951861	chr22:49951861:G:A	1.61803e-19	0.237996	-1.41913	5.33762e-08	0.272652	-1.4233
49951897	chr22:49951897:G:A	2.01197e-19	-4.97395e-10	-0.963224	6.86269e-08	-4.97395e-10	-0.899325
49952081	chr22:49952081:T:C	2.32878e-20	-1.83002	-1.28956	5.04363e-09	-2.1221	-1.38779
49952394	chr22:49952394:C:T	3.56721e-20	-1.2396	-1.45355	8.13277e-09	-1.58312	-1.44899
49952395	chr22:49952395:G:A	1.28793e-19	-4.97395e-10	-1.4093	4.17846e-08	-4.97395e-10	-1.39548
49952424	chr22:49952424:C:T	3.85206e-20	-1.20061	-1.41571	1.37362e-08	-1.0699	-1.43807
49952671	chr22:49952671:TTG:T	2.51907e-20	-2.21974	-0.821293	1.34188e-08	-1.78609	-0.745265
49953000	chr22:49953000:C:T	9.27387e-20	-2.28115	0.543427	3.00675e-08	-2.2927	0.568133
49953064	chr22:49953064:C:T	1.69407e-20	-1.98499	-1.4528	1.26453e-08	-1.13873	-1.452
49953397	chr22:49953397:G:A	2.66424e-19	-0.926897	0.244476	5.63304e-08	-1.30879	0.212012
49953967	chr22:49953967:G:A	2.18981e-19	-4.97395e-10	-0.878526	6.76957e-08	-4.97395e-10	-0.912987
49954202	chr22:49954202:G:A	3.79053e-20	-1.19261	-1.43981	2.92744e-08	-0.302672	-1.44862
49954279	chr22:49954279:G:C	1.82461e-20	-2.03056	-1.333	4.2093e-09	-2.27739	-1.41332
49954349	chr22:49954349:T:C	1.53864e-20	-2.18351	-1.35051	5.01103e-09	-2.29226	-1.2241
49954480	chr22:49954480:T:C	3.25092e-19	-4.97395e-10	-0.483403	1.17e-07	-4.97395e-10	-0.365833
49954482	chr22:49954482:G:A	2.21175e-19	-4.97395e-10	-0.868554	7.55083e-08	-4.97395e-10	-0.803766
49954705	chr22:49954705:G:A	1.9632e-20	-1.84406	-1.44628	6.98161e-09	-1.75908	-1.42565
49955001	chr22:49955001:G:A	1.95168e-19	-4.97395e-10	-0.993651	5.93419e-08	-4.97395e-10	-1.04469
49955041	chr22:49955041:C:T	2.2076e-19	-4.97395e-10	-0.870434	7.31961e-08	-4.97395e-10	-0.834868
49955204	chr22:49955204:C:A	5.04577e-19	-4.97395e-10	-0.0437891	1.80328e-07	-4.97395e-10	0.0667685
49955322	chr22:49955322:A:G	9.75333e-20	-1.87619	0.188876	2.9276e-08	-2.23261	0.481368
49955330	chr22:49955330:G:A	1.25741e-19	-4.97395e-10	-1.43329	4.06855e-08	-4.97395e-10	-1.42214
49955381	chr22:49955381:G:A	2.42192e-20	-1.63589	-1.44447	8.67446e-09	-1.54582	-1.4218
49955529	chr22:49955529:C:G	1.69441e-19	-4.97395e-10	-1.13501	5.79357e-08	-4.97395e-10	-1.06867
49955805	chr22:49955805:G:A	2.02491e-18	2.69119	-1.34542	5.16433e-07	2.4584	-1.33947
49955953	chr22:49955953:T:C	3.76482e-19	0.969433	-1.30607	7.55818e-08	0.466144	-1.26894
49956015	chr22:49956015:C:T	1.63856e-19	-4.97395e-10	-1.16852	5.26594e-08	-4.97395e-10	-1.16416
49956123	chr22:49956123:C:T	6.23741e-20	-2.13436	-4.33526e-10	1.69411e-08	-2.29827	-4.33526e-10
49956360	chr22:49956360:A:G	1.37987e-20	-2.2639	-1.37904	4.31726e-09	-2.2619	-1.40349
49956551	chr22:49956551:G:A	1.25735e-19	-4.97395e-10	-1.43333	4.03751e-08	-4.97395e-10	-1.42979
49956619	chr22:49956619:A:G	3.34786e-19	-4.97395e-10	-0.454019	1.19779e-07	-4.97395e-10	-0.342363
49956835	chr22:49956835:G:A	1.34052e-19	-4.97395e-10	-1.36928	4.254e-08	-4.97395e-10	-1.37756
49956942	chr22:49956942:G:GGA	1.50246e-19	-4.97395e-10	-1.25523	4.90441e-08	-4.97395e-10	-1.23529
49957049	chr22:49957049:T:C	1.74288e-20	-2.15857	-1.25081	5.04088e-09	-2.26573	-1.2447
49957323	chr22:49957323:G:A	4.85332e-20	-1.70334	-0.68192	1.50306e-08	-1.71866	-0.699262
49957533	chr22:49957533:C:T	1.26285e-19	-4.97395e-10	-1.42897	4.10405e-08	-4.97395e-10	-1.41345
49957545	chr22:49957545:G:A	1.23205e-19	-4.97395e-10	-1.45366	3.94885e-08	-4.97395e-10	-1.452
49957765	chr22:49957765:C:T	4.9179e-19	0.328185	-0.397643	1.50696e-08	-1.92996	-0.48537
49957854	chr22:49957854:TCCCGCA:T	6.14095e-20	-2.14995	-4.33526e-10	7.74804e-08	-0.777985	-4.33526e-10
49958189	chr22:49958189:G:A	1.31891e-20	-2.23691	-1.45121	4.00309e-09	-2.2883	-1.45264
49958458	chr22:49958458:T:C	1.94013e-19	-4.97395e-10	-0.999587	5.98283e-08	-4.97395e-10	-1.03653
49958975	chr22:49958975:A:G	1.32688e-18	2.31634	-1.39326	1.1473e-08	-1.27035	-1.41767
49959241	chr22:49959241:G:A	6.06154e-19	-4.97395e-10	0.139624	1.9843e-07	-4.97395e-10	0.162427
49959362	chr22:49959362:C:T	5.88093e-19	-4.97395e-10	0.109376	1.74495e-07	-4.97395e-10	0.0338889
49959817	chr22:49959817:A:G	1.42507e-19	-4.97395e-10	-1.30812	4.61914e-08	-4.97395e-10	-1.29522
49959819	chr22:49959819:G:C	1.37501e-19	-4.97395e-10	-1.34388	4.37013e-08	-4.97395e-10	-1.35063
49960062	chr22:49960062:G:C	1.9413e-19	-4.97395e-10	-0.998981	6.16214e-08	-4.97395e-10	-1.007
49960105	chr22:49960105:C:T	2.13268e-19	-4.97395e-10	-0.904959	6.85776e-08	-4.97395e-10	-0.900044
49960329	chr22:49960329:T:C	1.95977e-19	-4.97395e-10	-0.989515	6.49447e-08	-4.97395e-10	-0.954474
49960363	chr22:49960363:G:A	1.74161e-18	2.64867	-1.45362	1.41468e-08	-1.02732	-1.4512
49960624	chr22:49960624:A:C	1.95967e-20	-1.93476	-1.35739	9.12006e-09	-1.5281	-1.38943
49960671	chr22:49960671:G:C	6.48789e-20	-2.09499	-4.33526e-10	1.91462e-08	-2.17591	-4.33526e-10
49960910	chr22:49960910:G:T	1.66318e-14	10.3593	-4.33526e-10	2.15989e-08	-2.05537	-4.33526e-10
49961135	chr22:49961135:C:G	4.6107e-18	-4.97395e-10	2.16863	1.51109e-06	-4.97395e-10	2.19258
49961979	chr22:49961979:G:A	1.25493e-20	-2.29546	-1.44238	4.96487e-09	-2.11226	-1.41337
49962038	chr22:49962038:C:T	1.8222e-19	-4.97395e-10	-1.0623	5.61551e-08	-4.97395e-10	-1.09989
49962654	chr22:49962654:C:T	2.66005e-20	-1.71531	-1.27127	1.43111e-08	-1.23134	-1.23564
49962738	chr22:49962738:C:T	1.25189e-19	-4.97395e-10	-1.43769	4.04122e-08	-4.97395e-10	-1.42888
49963657	chr22:49963657:C:T	1.39977e-19	-4.97395e-10	-1.32603	4.3762e-08	-4.97395e-10	-1.34924
49964318	chr22:49964318:C:T	1.64946e-19	-4.97395e-10	-1.16189	5.35333e-08	-4.97395e-10	-1.14771
49964549	chr22:49964549:G:A	1.07367e-19	-0.14327	-1.44799	1.28733e-08	-1.12109	-1.45177
49964798	chr22:49964798:C:T	5.18576e-19	-4.97395e-10	-0.0164228	1.81486e-07	-4.97395e-10	0.0731686
49964838	chr22:49964838:C:T	1.26458e-19	-4.97395e-10	-1.4276	4.00644e-08	-4.97395e-10	-1.43752
49964973	chr22:49964973:A:C	1.45255e-19	-4.97395e-10	-1.28902	4.72017e-08	-4.97395e-10	-1.27358
49964998	chr22:49964998:G:A	6.71797e-20	-2.06014	-4.33526e-10	2.47791e-08	-1.91801	-4.33526e-10
49965512	chr22:49965512:G:A	1.84743e-19	-4.97395e-10	-1.04854	5.6939e-08	-4.97395e-10	-1.08603
49965519	chr22:49965519:G:T	9.8003e-20	-0.243785	-1.43873	4.25938e-09	-2.26944	-1.40944
49965930	chr22:49965930:T:G	2.20217e-19	-0.872895	-4.33526e-10	8.6904e-08	-0.663206	-4.33526e-10
49966200	chr22:49966200:C:T	1.49763e-19	-4.97395e-10	-1.25846	4.8402e-08	-4.97395e-10	-1.24847
49966254	chr22:49966254:C:T	2.28542e-20	-1.96801	-1.17037	5.05703e-09	-2.27291	-1.23432
49966572	chr22:49966572:CAG:C	1.12055e-19	-1.87109	0.322577	2.00049e-07	-0.155101	0.325652
49966644	chr22:49966644:T:G	5.787e-20	-2.20931	-4.33526e-10	4.33957e-08	-1.35765	-4.33526e-10
49966736	chr22:49966736:A:C	2.0063e-19	-4.97395e-10	-0.96605	6.30126e-08	-4.97395e-10	-0.984674
49966815	chr22:49966815:T:A	1.33462e-19	0.0152179	-1.38891	4.69335e-09	-2.24534	-1.33653
49966897	chr22:49966897:T:C	7.29108e-20	-0.619142	-1.35913	4.6545e-09	-2.2974	-1.29277
49967092	chr22:49967092:T:G	1.14746e-19	-0.198675	-1.32611	4.2433e-09	-2.27588	-1.40679
49967219	chr22:49967219:C:T	1.53414e-19	-1.23437	-4.33526e-10	5.88035e-08	-1.05381	-4.33526e-10
49967229	chr22:49967229:G:A	1.49613e-19	-1.25946	-4.33526e-10	5.69393e-08	-1.08602	-4.33526e-10
49967246	chr22:49967246:A:G	1.42432e-19	-4.97395e-10	-1.30865	4.52364e-08	-4.97395e-10	-1.31611
49967386	chr22:49967386:C:A	2.00665e-19	-4.97395e-10	-0.965874	6.19743e-08	-4.97395e-10	-1.00129
49967415	chr22:49967415:T:C	1.10452e-19	-0.184611	-1.37832	4.10024e-09	-2.28134	-1.43563
49967505	chr22:49967505:A:G	7.27489e-20	-0.678635	-1.30186	2.69264e-08	-0.518492	-1.31641
49967712	chr22:49967712:G:A	1.89255e-19	-4.97395e-10	-1.02442	5.79685e-08	-4.97395e-10	-1.06811
49967828	chr22:49967828:G:A	1.64844e-19	-0.0529322	-1.10958	5.59126e-09	-2.2355	-1.1713
49968202	chr22:49968202:A:C	1.55945e-19	-1.218	-4.33526e-10	6.00034e-08	-1.03361	-4.33526e-10
49968476	chr22:49968476:A:G	1.50017e-19	-1.25676	-4.33526e-10	5.72928e-08	-1.07983	-4.33526e-10
49968481	chr22:49968481:G:A	1.85351e-19	-4.97395e-10	-1.04526	5.67973e-08	-4.97395e-10	-1.08852
49968682	chr22:49968682:A:G	1.48086e-19	-1.26972	-4.33526e-10	5.64946e-08	-1.09387	-4.33526e-10
49968699	chr22:49968699:C:T	6.01104e-20	-2.17133	-4.33526e-10	1.70016e-08	-2.2947	-4.33526e-10
49968762	chr22:49968762:C:T	1.35644e-19	-4.97395e-10	-1.35748	4.40507e-08	-4.97395e-10	-1.34267
49968843	chr22:49968843:C:A	6.11632e-20	-0.750078	-1.40389	4.11158e-09	-2.29762	-1.41658
49968893	chr22:49968893:G:A	6.7221e-19	-4.97395e-10	0.243061	2.37245e-07	-4.97395e-10	0.341082
49968975	chr22:49968975:G:A	1.85427e-19	-4.97395e-10	-1.04485	5.68196e-08	-4.97395e-10	-1.08813
49969035	chr22:49969035:G:A	1.24259e-19	-4.97395e-10	-1.44514	3.96361e-08	-4.97395e-10	-1.44827
49969121	chr22:49969121:A:G	1.46345e-19	-1.28154	-4.33526e-10	5.57856e-08	-1.10649	-4.33526e-10
49969330	chr22:49969330:AGG:A	1.5104e-19	-4.97395e-10	-1.24996	4.88209e-08	-4.97395e-10	-1.23985
49969331	chr22:49969331:G:T	1.23292e-19	-4.97395e-10	-1.45296	3.9425e-08	-4.97395e-10	-1.45361
49969333	chr22:49969333:G:T	1.51012e-19	-4.97395e-10	-1.25015	4.88115e-08	-4.97395e-10	-1.24004
49969461	chr22:49969461:T:C	2.57194e-20	-2.23446	-0.785803	1.66135e-08	-1.50113	-0.816661
49969523	chr22:49969523:T:G	1.54952e-19	-1.2244	-4.33526e-10	5.94511e-08	-1.04285	-4.33526e-10
49969664	chr22:49969664:G:C	1.96028e-19	-4.97395e-10	-0.989255	6.06944e-08	-4.97395e-10	-1.02216
49969723	chr22:49969723:G:A	6.74242e-19	-4.97395e-10	0.24608	2.06807e-07	-4.97395e-10	0.203777
49969848	chr22:49969848:T:A	1.04346e-19	-1.6198	-4.33526e-10	5.07045e-08	-1.202	-4.33526e-10
49969953	chr22:49969953:C:G	6.48125e-19	-4.97395e-10	0.206574	2.28505e-07	-4.97395e-10	0.30355
49970146	chr22:49970146:C:T	9.48761e-19	1.5432	-0.95555	2.63342e-08	-0.834316	-1.02282
49970168	chr22:49970168:C:T	2.02887e-19	-4.97395e-10	-0.954863	6.40013e-08	-4.97395e-10	-0.969106
49970241	chr22:49970241:G:A	4.42171e-20	-1.87168	-0.606714	2.54014e-08	-1.2575	-0.635709
49970811	chr22:49970811:G:A	1.40051e-19	-4.97395e-10	-1.3255	4.53006e-08	-4.97395e-10	-1.31469
49971318	chr22:49971318:G:C	3.52548e-20	-2.28928	-0.41563	1.13555e-08	-2.21463	-0.483684
49971535	chr22:49971535:C:T	1.69742e-19	-4.97395e-10	-1.13323	5.25292e-08	-4.97395e-10	-1.16664
49971651	chr22:49971651:T:C	9.1757e-20	-0.387241	-1.36113	5.12717e-09	-2.06003	-1.43342
49971992	chr22:49971992:G:C	1.82498e-19	-4.97395e-10	-1.06077	5.59424e-08	-4.97395e-10	-1.10369
49972134	chr22:49972134:C:G	1.64421e-19	-4.97395e-10	-1.16508	5.09703e-08	-4.97395e-10	-1.19677
49972200	chr22:49972200:T:G	5.65098e-20	-0.918822	-1.31427	4.42576e-09	-2.29746	-1.34311
49972251	chr22:49972251:G:A	1.69297e-19	-4.97395e-10	-1.13585	5.24003e-08	-4.97395e-10	-1.1691
49972750	chr22:49972750:A:C	1.23647e-19	-4.97395e-10	-1.45008	3.96423e-08	-4.97395e-10	-1.44811
49972859	chr22:49972859:G:A	1.25492e-19	-4.97395e-10	-1.43527	4.05246e-08	-4.97395e-10	-1.4261
49972882	chr22:49972882:GTA:G	2.83796e-20	-1.73666	-1.18518	3.10071e-08	-0.49844	-1.19535
49976183	chr22:49976183:G:A	2.15314e-20	-1.75911	-1.43889	1.10055e-08	-1.29191	-1.43771
49976554	chr22:49976554:C:T	2.33706e-20	-1.67056	-1.44547	1.22988e-08	-1.17395	-1.44456
49977103	chr22:49977103:T:C	1.68989e-19	-4.97395e-10	-1.13768	5.48504e-08	-4.97395e-10	-1.1234
49977183	chr22:49977183:G:A	2.13236e-19	-4.97395e-10	-0.905113	7.34771e-08	-4.97395e-10	-0.831036
49977376	chr22:49977376:G:A	1.36894e-19	-0.825556	-0.522745	8.589e-09	-2.29217	-0.685362
49977415	chr22:49977415:T:C	1.73914e-19	-4.97395e-10	-1.10895	5.36559e-08	-4.97395e-10	-1.14542
49977489	chr22:49977489:CA:C	6.12958e-20	-0.700858	-1.45094	4.00732e-09	-2.29378	-1.44611
49977497	chr22:49977497:T:C	7.36668e-20	-1.96796	-4.33526e-10	1.82981e-08	-2.22121	-4.33526e-10
49977776	chr22:49977776:C:A	4.25211e-19	1.20424	-1.41916	1.31404e-08	-1.11656	-1.43576
49977809	chr22:49977809:G:A	1.60779e-19	-4.97395e-10	-1.18748	4.99045e-08	-4.97395e-10	-1.2179
49977818	chr22:49977818:G:A	4.18212e-19	1.18347	-1.41499	1.30176e-08	-1.12899	-1.43272
49977881	chr22:49977881:T:C	1.61099e-19	-4.97395e-10	-1.18549	4.99981e-08	-4.97395e-10	-1.21603
49977938	chr22:49977938:G:T	2.51216e-19	-4.97395e-10	-0.741198	7.88175e-08	-4.97395e-10	-0.760875
49978289	chr22:49978289:C:T	4.29611e-19	1.05945	-1.26408	1.2974e-08	-1.24577	-1.31929
49978342	chr22:49978342:C:T	1.27796e-19	-4.97395e-10	-1.41708	4.12013e-08	-4.97395e-10	-1.40954
49978381	chr22:49978381:G:A	3.25574e-19	-4.97395e-10	-0.481921	1.09303e-07	-4.97395e-10	-0.433888
49978425	chr22:49978425:CATT:C	1.29457e-19	0.0276069	-1.43177	4.10415e-09	-2.26233	-1.45368
49978761	chr22:49978761:A:T	1.57487e-19	-4.97395e-10	-1.20816	4.87017e-08	-4.97395e-10	-1.2423
49978829	chr22:49978829:A:G	4.22156e-19	1.18284	-1.40497	1.30596e-08	-1.13329	-1.4252
49978850	chr22:49978850:A:G	1.79529e-19	-4.97395e-10	-1.07717	5.51992e-08	-4.97395e-10	-1.11706
49978982	chr22:49978982:T:C	1.49631e-19	-4.97395e-10	-1.25934	4.64566e-08	-4.97395e-10	-1.28949
49979054	chr22:49979054:C:T	2.78593e-20	-1.5378	-1.40254	1.53254e-08	-0.997266	-1.40123
49979239	chr22:49979239:A:G	2.89165e-20	-1.7473	-1.1558	9.04571e-09	-1.7323	-1.19342
49979256	chr22:49979256:C:T	1.26593e-19	0.00903619	-1.43557	4.0928e-09	-2.26507	-1.4537
49979677	chr22:49979677:A:G	1.48484e-19	-4.97395e-10	-1.26703	4.61256e-08	-4.97395e-10	-1.29664
49979799	chr22:49979799:A:G	1.48763e-19	-4.97395e-10	-1.26515	4.62085e-08	-4.97395e-10	-1.29485
49979813	chr22:49979813:T:C	5.86249e-20	-2.19635	-4.33526e-10	2.26527e-08	-2.00773	-4.33526e-10
49979889	chr22:49979889:AT:A	1.50707e-19	-4.97395e-10	-1.25217	4.67734e-08	-4.97395e-10	-1.28269
49980138	chr22:49980138:T:C	1.568e-19	-4.97395e-10	-1.21254	4.874e-08	-4.97395e-10	-1.24151
49980223	chr22:49980223:A:G	2.4653e-19	-4.97395e-10	-0.760028	7.73691e-08	-4.97395e-10	-0.779422
49980444	chr22:49980444:A:C	1.16225e-18	-4.97395e-10	0.790605	3.36881e-07	-4.97395e-10	0.691719
49980496	chr22:49980496:T:C	1.46523e-19	-4.97395e-10	-1.28033	4.55706e-08	-4.97395e-10	-1.30875
49980497	chr22:49980497:G:C	1.46602e-19	-4.97395e-10	-1.27979	4.5593e-08	-4.97395e-10	-1.30826
49980548	chr22:49980548:A:G	1.71965e-19	-4.97395e-10	-1.12022	5.30026e-08	-4.97395e-10	-1.15767
49980761	chr22:49980761:T:C	1.47503e-19	-4.97395e-10	-1.27366	4.58493e-08	-4.97395e-10	-1.30265
49980768	chr22:49980768:C:T	6.68834e-20	-2.06456	-4.33526e-10	8.47022e-08	-0.688868	-4.33526e-10
49980837	chr22:49980837:C:T	1.78176e-20	-1.95004	-1.43728	8.99727e-09	-1.50883	-1.42226
49980893	chr22:49980893:T:C	1.23401e-19	-4.97395e-10	-1.45207	3.95417e-08	-4.97395e-10	-1.45065
49981238	chr22:49981238:T:A	1.48512e-19	-4.97395e-10	-1.26685	4.61369e-08	-4.97395e-10	-1.2964
49981310	chr22:49981310:C:T	1.42538e-19	-4.97395e-10	-1.3079	4.44078e-08	-4.97395e-10	-1.33459
49981328	chr22:49981328:T:C	1.30753e-18	-4.97395e-10	0.908384	4.0421e-07	-4.97395e-10	0.873925
49981434	chr22:49981434:C:T	1.91367e-19	-4.97395e-10	-1.01331	5.852e-08	-4.97395e-10	-1.05864
49981488	chr22:49981488:G:A	1.77707e-19	-4.97395e-10	-1.08738	5.49726e-08	-4.97395e-10	-1.12117
49981557	chr22:49981557:G:A	2.00531e-19	-4.97395e-10	-0.966543	6.10651e-08	-4.97395e-10	-1.01607
49981565	chr22:49981565:G:A	1.28554e-18	-4.97395e-10	0.891427	3.95675e-07	-4.97395e-10	0.852583
49981608	chr22:49981608:A:C	1.62453e-19	-1.7451	0.56798	2.43985e-07	-0.206908	0.576004
49981609	chr22:49981609:A:C	1.86626e-19	0.413028	-1.45143	4.46735e-09	-2.18654	-1.44468
49981611	chr22:49981611:A:C	8.5834e-19	-4.97395e-10	0.48749	2.71658e-07	-4.97395e-10	0.476533
49981612	chr22:49981612:A:C	1.90004e-20	-1.91969	-1.40336	4.59495e-09	-2.19618	-1.40687
49981886	chr22:49981886:T:C	2.0943e-19	-4.97395e-10	-0.923122	6.3756e-08	-4.97395e-10	-0.972946
49981888	chr22:49981888:G:C	2.01452e-19	-4.97395e-10	-0.96196	6.14369e-08	-4.97395e-10	-1.01
49981915	chr22:49981915:A:G	1.28219e-20	-2.29857	-1.41779	4.87158e-09	-2.17158	-1.37301
49981997	chr22:49981997:A:G	1.72437e-19	-4.97395e-10	-1.11748	5.32898e-08	-4.97395e-10	-1.15226
49982014	chr22:49982014:A:G	2.00415e-19	-4.97395e-10	-0.967118	6.11203e-08	-4.97395e-10	-1.01517
49982150	chr22:49982150:T:A	2.09549e-19	-4.97395e-10	-0.922551	6.37886e-08	-4.97395e-10	-0.972434
49982453	chr22:49982453:G:A	2.0564e-19	-4.97395e-10	-0.941384	6.26545e-08	-4.97395e-10	-0.990374
49982459	chr22:49982459:T:C	2.05011e-19	-4.97395e-10	-0.944446	6.24684e-08	-4.97395e-10	-0.993348
49982486	chr22:49982486:C:T	2.03174e-19	-4.97395e-10	-0.953446	6.19337e-08	-4.97395e-10	-1.00194
49982532	chr22:49982532:T:C	2.10588e-19	-4.97395e-10	-0.917606	6.40813e-08	-4.97395e-10	-0.967856
49982541	chr22:49982541:A:G	2.13063e-19	-4.97395e-10	-0.905921	6.48058e-08	-4.97395e-10	-0.956614
49982607	chr22:49982607:C:T	2.78167e-19	-4.97395e-10	-0.639288	8.40003e-08	-4.97395e-10	-0.69719
49982630	chr22:49982630:C:T	3.28182e-19	-4.97395e-10	-0.473941	9.88119e-08	-4.97395e-10	-0.534791
49982673	chr22:49982673:T:G	2.11173e-19	-4.97395e-10	-0.914833	6.42639e-08	-4.97395e-10	-0.965012
49983594	chr22:49983594:T:C	1.30071e-19	-4.97395e-10	-1.39943	4.10471e-08	-4.97395e-10	-1.41329
49983597	chr22:49983597:C:A	1.76119e-19	-4.97395e-10	-1.09635	5.72238e-08	-4.97395e-10	-1.08104
49983616	chr22:49983616:A:G	1.62013e-15	8.83466	-0.804148	6.06784e-09	-2.03184	-1.29317
49983779	chr22:49983779:C:T	1.56499e-19	-4.97395e-10	-1.21446	4.88179e-08	-4.97395e-10	-1.23991
49983919	chr22:49983919:G:A	2.92412e-20	-1.72591	-1.16603	1.44315e-08	-1.26974	-1.18885
49983951	chr22:49983951:A:G	1.33462e-19	-4.97395e-10	-1.37369	4.20148e-08	-4.97395e-10	-1.38999
49984820	chr22:49984820:C:T	2.76783e-19	-4.97395e-10	-0.644275	8.68252e-08	-4.97395e-10	-0.664112
49984886	chr22:49984886:C:T	2.35285e-19	-4.97395e-10	-0.806714	7.05576e-08	-4.97395e-10	-0.87158
49984908	chr22:49984908:G:C	2.89443e-19	-4.97395e-10	-0.599552	8.61864e-08	-4.97395e-10	-0.671497
49984990	chr22:49984990:A:G	1.81336e-19	0.335594	-1.40275	4.40569e-09	-2.19873	-1.44638
49985025	chr22:49985025:C:T	2.8855e-19	-4.97395e-10	-0.602642	8.59197e-08	-4.97395e-10	-0.674596
49985141	chr22:49985141:T:G	3.08459e-19	-4.97395e-10	-0.53592	9.15805e-08	-4.97395e-10	-0.610791
49985150	chr22:49985150:C:T	3.09197e-19	-4.97395e-10	-0.533532	9.17946e-08	-4.97395e-10	-0.608456
49985224	chr22:49985224:AAGAAAAAGAAGAGAAAG:A	2.10146e-19	-4.97395e-10	-0.919707	6.35419e-08	-4.97395e-10	-0.97631
49985621	chr22:49985621:A:G	1.69379e-19	-4.97395e-10	-1.13537	5.26252e-08	-4.97395e-10	-1.16481
49985971	chr22:49985971:C:T	2.66837e-20	-2.16935	-0.814113	1.08152e-08	-1.89193	-0.855123
49986255	chr22:49986255:A:G	2.88794e-19	-4.97395e-10	-0.601797	8.59971e-08	-4.97395e-10	-0.673696
49986464	chr22:49986464:T:C	1.53862e-20	-2.16909	-1.36495	6.31873e-09	-1.91645	-1.36804
49986492	chr22:49986492:A:G	5.56255e-20	-2.24887	-4.33526e-10	1.70979e-08	-2.28905	-4.33526e-10
49986496	chr22:49986496:T:C	1.38232e-19	-4.97395e-10	-1.33857	4.34975e-08	-4.97395e-10	-1.35531
49987069	chr22:49987069:T:A	2.89131e-19	-4.97395e-10	-0.600629	8.60679e-08	-4.97395e-10	-0.672872
49987229	chr22:49987229:T:A	1.32129e-19	-4.97395e-10	-1.38374	4.27673e-08	-4.97395e-10	-1.37224
49987293	chr22:49987293:A:T	2.69152e-19	-4.97395e-10	-0.672234	8.02081e-08	-4.97395e-10	-0.743385
49987345	chr22:49987345:C:A	2.96271e-19	-4.97395e-10	-0.576236	8.80708e-08	-4.97395e-10	-0.649869
49987350	chr22:49987350:C:T	2.6299e-20	-2.19207	-0.805907	1.04651e-08	-1.93181	-0.848149
49987672	chr22:49987672:G:C	6.67492e-19	-4.97395e-10	0.236017	2.00202e-07	-4.97395e-10	0.171318
49987773	chr22:49987773:G:A	2.61278e-19	-4.97395e-10	-0.701926	7.83612e-08	-4.97395e-10	-0.766681
49987845	chr22:49987845:T:C	3.00399e-19	-4.97395e-10	-0.562399	8.9264e-08	-4.97395e-10	-0.636411
49987854	chr22:49987854:C:T	3.19976e-19	-4.97395e-10	-0.499263	9.50715e-08	-4.97395e-10	-0.57338
49988238	chr22:49988238:C:T	2.89585e-19	-4.97395e-10	-0.59906	8.61943e-08	-4.97395e-10	-0.671406
49988247	chr22:49988247:G:A	2.70806e-19	-4.97395e-10	-0.666107	7.91645e-08	-4.97395e-10	-0.756481
49988283	chr22:49988283:T:C	3.801e-19	-4.97395e-10	-0.327075	1.12501e-07	-4.97395e-10	-0.405045
49988330	chr22:49988330:A:G	3.00051e-19	-4.97395e-10	-0.563557	8.91858e-08	-4.97395e-10	-0.637287
49988386	chr22:49988386:A:C	1.29245e-19	-4.97395e-10	-1.4058	4.08372e-08	-4.97395e-10	-1.41842
49988462	chr22:49988462:C:T	1.51734e-19	-4.97395e-10	-1.24538	4.81548e-08	-4.97395e-10	-1.25359
49989128	chr22:49989128:G:A	1.72802e-19	-4.97395e-10	-1.11536	5.67809e-08	-4.97395e-10	-1.08881
49989410	chr22:49989410:A:G	1.80354e-19	-4.97395e-10	-1.07259	5.84204e-08	-4.97395e-10	-1.06034
49989749	chr22:49989749:A:T	2.94424e-19	-4.97395e-10	-0.58249	8.75816e-08	-4.97395e-10	-0.655439
49989953	chr22:49989953:C:T	2.68679e-20	-2.17994	-0.796637	1.07869e-08	-1.91061	-0.839065
49989954	chr22:49989954:G:A	2.92602e-19	-4.97395e-10	-0.588698	8.70626e-08	-4.97395e-10	-0.661383
49989957	chr22:49989957:C:T	1.23708e-19	-4.97395e-10	-1.44959	3.95196e-08	-4.97395e-10	-1.45121
49990152	chr22:49990152:C:T	2.93662e-19	-4.97395e-10	-0.585082	8.73667e-08	-4.97395e-10	-0.657895
49990227	chr22:49990227:A:C	2.57449e-20	-2.03856	-0.980718	6.92238e-09	-2.20595	-0.987302
49990264	chr22:49990264:A:G	2.98399e-19	-4.97395e-10	-0.56908	8.87021e-08	-4.97395e-10	-0.642726
49990355	chr22:49990355:C:T	1.45187e-19	-4.97395e-10	-1.28949	4.70688e-08	-4.97395e-10	-1.2764
49990461	chr22:49990461:A:G	3.00375e-19	-4.97395e-10	-0.562479	8.92951e-08	-4.97395e-10	-0.636063
49990517	chr22:49990517:G:A	3.45999e-19	-4.97395e-10	-0.421074	1.02741e-07	-4.97395e-10	-0.495799
49990665	chr22:49990665:G:C	5.90481e-20	-2.18916	-4.33526e-10	2.7186e-08	-1.82531	-4.33526e-10
49990667	chr22:49990667:G:C	5.32966e-20	-2.29164	-4.33526e-10	2.20074e-08	-2.03663	-4.33526e-10
49990669	chr22:49990669:G:C	2.44841e-19	-0.7669	-4.33526e-10	2.8563e-08	-1.7759	-4.33526e-10
49990671	chr22:49990671:G:C	2.01104e-19	-0.963686	-4.33526e-10	3.96694e-08	-1.44743	-4.33526e-10
49990679	chr22:49990679:G:C	1.23351e-19	-4.97395e-10	-1.45248	3.94323e-08	-4.97395e-10	-1.45342
49990683	chr22:49990683:G:C	1.24431e-19	-4.97395e-10	-1.44376	3.96685e-08	-4.97395e-10	-1.44745
49990685	chr22:49990685:G:C	1.23405e-19	-4.97395e-10	-1.45204	3.95602e-08	-4.97395e-10	-1.45019
49990742	chr22:49990742:A:G	3.0241e-19	-4.97395e-10	-0.555728	8.98337e-08	-4.97395e-10	-0.630049
49990822	chr22:49990822:A:G	2.91943e-19	-4.97395e-10	-0.590951	8.68715e-08	-4.97395e-10	-0.66358
49991172	chr22:49991172:G:T	2.94887e-19	-4.97395e-10	-0.580918	8.77126e-08	-4.97395e-10	-0.653944
49991291	chr22:49991291:G:A	8.38141e-19	-4.97395e-10	0.463676	3.02145e-07	-4.97395e-10	0.582898
49991334	chr22:49991334:A:G	2.83379e-19	-4.97395e-10	-0.620724	8.44355e-08	-4.97395e-10	-0.692021
49991466	chr22:49991466:C:G	2.85321e-19	-4.97395e-10	-0.613895	8.49861e-08	-4.97395e-10	-0.685522
49991682	chr22:49991682:T:G	1.88826e-19	-4.97395e-10	-1.02668	5.82632e-08	-4.97395e-10	-1.06304
49991898	chr22:49991898:G:T	2.79875e-19	-4.97395e-10	-0.633168	8.34543e-08	-4.97395e-10	-0.70371
49991982	chr22:49991982:G:C	1.27101e-19	-4.97395e-10	-1.42252	4.07103e-08	-4.97395e-10	-1.42153
49992026	chr22:49992026:C:T	2.83845e-19	-4.97395e-10	-0.619082	8.45689e-08	-4.97395e-10	-0.690443
49992219	chr22:49992219:A:T	2.86953e-19	-4.97395e-10	-0.608193	8.54516e-08	-4.97395e-10	-0.680059
49992290	chr22:49992290:C:A	1.73176e-18	-4.97395e-10	1.18938	5.33557e-07	-4.97395e-10	1.15156
49992397	chr22:49992397:T:C	1.42832e-19	-4.97395e-10	-1.30584	4.49068e-08	-4.97395e-10	-1.32342
49992517	chr22:49992517:C:T	2.97795e-19	-4.97395e-10	-0.571104	8.8542e-08	-4.97395e-10	-0.644532
49992636	chr22:49992636:A:G	2.91928e-19	-4.97395e-10	-0.591003	8.68706e-08	-4.97395e-10	-0.663589
49992676	chr22:49992676:G:A	8.73737e-19	-4.97395e-10	0.505269	3.1091e-07	-4.97395e-10	0.611495
49992741	chr22:49992741:C:G	2.93153e-19	-4.97395e-10	-0.586816	8.72202e-08	-4.97395e-10	-0.659573
49992985	chr22:49992985:C:T	2.916e-20	-2.09972	-0.794988	1.25784e-08	-1.75889	-0.837139
49993515	chr22:49993515:C:T	6.52216e-20	-2.08972	-4.33526e-10	2.72041e-08	-1.82464	-4.33526e-10
49994347	chr22:49994347:C:T	1.15521e-18	-4.97395e-10	0.784529	4.14161e-07	-4.97395e-10	0.898245
49994591	chr22:49994591:A:G	1.34371e-20	-2.26584	-1.40365	4.59032e-09	-2.23598	-1.36808
49994706	chr22:49994706:G:A	1.89064e-19	-4.97395e-10	-1.02543	6.16645e-08	-4.97395e-10	-1.0063
49995031	chr22:49995031:G:A	1.38983e-19	-4.97395e-10	-1.33316	4.37175e-08	-4.97395e-10	-1.35026
49997051	chr22:49997051:A:G	1.96739e-20	-1.84263	-1.44558	9.59057e-09	-1.42299	-1.44424
49997571	chr22:49997571:G:C	5.56775e-20	-2.24793	-4.33526e-10	1.7002e-08	-2.29468	-4.33526e-10
49997783	chr22:49997783:G:T	1.57523e-19	-4.97395e-10	-1.20794	5.11556e-08	-4.97395e-10	-1.19314
49998875	chr22:49998875:GTGTC:G	1.23644e-19	-4.97395e-10	-1.4501	3.96389e-08	-4.97395e-10	-1.4482
49999232	chr22:49999232:A:G	6.41112e-20	-2.10689	-4.33526e-10	1.69347e-08	-2.29864	-4.33526e-10
49999679	chr22:49999679:GGAGGTGGGTGGGGCCTAGGCCTGGCCGGGGGCGGGGCGC:G	5.52947e-20	-2.25483	-4.33526e-10	2.43254e-08	-1.93649	-4.33526e-10
49999757	chr22:49999757:C:T	7.63065e-20	-1.93275	-4.33526e-10	1.74021e-08	-2.27142	-4.33526e-10
50000165	chr22:50000165:C:T	1.62459e-20	-2.26922	-1.21045	6.63788e-09	-2.00356	-1.23166
50000339	chr22:50000339:G:A	1.28708e-19	-4.97395e-10	-1.40996	4.10295e-08	-4.97395e-10	-1.41372
50001001	chr22:50001001:A:G	2.15541e-20	-1.77959	-1.41735	1.14224e-08	-1.27689	-1.41555
50001288	chr22:50001288:G:A	1.2397e-19	-4.97395e-10	-1.44747	3.97628e-08	-4.97395e-10	-1.44508
50001369	chr22:50001369:C:G	5.92005e-19	0.246653	-0.130649	1.36107e-08	-2.1895	-0.327658
50001452	chr22:50001452:T:C	3.1246e-20	-2.29797	-0.527647	1.1429e-08	-2.10503	-0.586826
50001507	chr22:50001507:C:A	1.75697e-19	0.354214	-1.45296	4.52363e-09	-2.19491	-1.42378
50001706	chr22:50001706:G:A	1.30384e-19	-4.97395e-10	-1.39703	4.12993e-08	-4.97395e-10	-1.40716
50001867	chr22:50001867:T:C	2.6688e-20	-1.74056	-1.24274	1.39308e-08	-1.2419	-1.25201
50002236	chr22:50002236:C:T	1.23522e-19	-4.97395e-10	-1.45109	3.96134e-08	-4.97395e-10	-1.44884
50002452	chr22:50002452:C:T	1.23845e-19	-4.97395e-10	-1.44848	3.9685e-08	-4.97395e-10	-1.44703
50002738	chr22:50002738:G:A	9.83028e-20	-0.248623	-1.43083	4.18552e-09	-2.24954	-1.44684
50002869	chr22:50002869:G:C	7.20809e-19	0.218266	0.0945986	2.80427e-08	-2.20169	0.407406
50002921	chr22:50002921:G:A	6.32538e-20	-2.12035	-4.33526e-10	1.69911e-08	-2.29532	-4.33526e-10
50003092	chr22:50003092:C:T	4.08543e-19	0.995098	-1.25001	1.64679e-08	-1.04057	-1.28603
50003121	chr22:50003121:C:T	1.38134e-19	-4.97395e-10	-1.33929	4.50685e-08	-4.97395e-10	-1.31983
50003197	chr22:50003197:C:T	1.27386e-19	-4.97395e-10	-1.42029	4.12107e-08	-4.97395e-10	-1.40931
50003244	chr22:50003244:G:A	7.06994e-19	0.148108	0.145403	2.92097e-08	-2.21562	0.462107
50003556	chr22:50003556:A:C	2.5259e-20	-1.71047	-1.32786	1.39724e-08	-1.16855	-1.32237
50004199	chr22:50004199:C:T	1.83681e-19	0.343421	-1.39773	4.2654e-08	0.0144345	-1.38932
50004245	chr22:50004245:A:G	1.24381e-19	-4.97395e-10	-1.44416	4.00758e-08	-4.97395e-10	-1.43724
50004724	chr22:50004724:G:A	6.63997e-20	-0.703986	-1.36783	4.52476e-09	-2.29488	-1.32356
50005062	chr22:50005062:C:T	5.33624e-20	-2.2904	-4.33526e-10	1.71387e-08	-2.28667	-4.33526e-10
50005637	chr22:50005637:G:A	2.2051e-20	-2.03983	-1.13432	1.10061e-08	-1.60696	-1.1226
50005970	chr22:50005970:C:T	7.34644e-20	-1.97071	-4.33526e-10	1.13836e-07	-0.393254	-4.33526e-10
50006055	chr22:50006055:A:G	3.49097e-20	-1.94966	-0.765085	1.7224e-08	-1.49641	-0.785295
50006259	chr22:50006259:C:A	1.51001e-19	-4.97395e-10	-1.25022	4.74312e-08	-4.97395e-10	-1.26873
50006356	chr22:50006356:A:G	1.0177e-18	-4.97395e-10	0.657787	3.72131e-07	-4.97395e-10	0.791237
50006822	chr22:50006822:G:A	6.82957e-19	-4.97395e-10	0.258922	2.05688e-07	-4.97395e-10	0.198351
50006930	chr22:50006930:G:A	1.05182e-19	-1.61181	-4.33526e-10	3.06862e-08	-1.7042	-4.33526e-10
50007172	chr22:50007172:T:C	2.25038e-20	-1.98732	-1.16651	1.158e-08	-1.52137	-1.15736
50007493	chr22:50007493:C:T	2.20061e-20	-2.09684	-1.07935	1.05624e-08	-1.70349	-1.06721
50008214	chr22:50008214:A:G	5.66973e-20	-2.29616	0.0663732	2.09397e-08	-2.08092	-0.00544562
50008559	chr22:50008559:C:T	1.89758e-20	-1.92361	-1.40073	9.91434e-09	-1.44424	-1.38979
50008923	chr22:50008923:C:T	1.68237e-19	0.25069	-1.39283	4.94731e-09	-2.19369	-1.33548
50008925	chr22:50008925:T:C	3.83324e-19	1.01106	-1.32969	1.31162e-08	-1.17191	-1.38225
50008955	chr22:50008955:G:A	2.55125e-19	0.0688704	-0.794627	1.42578e-08	-1.59837	-0.872339
50009349	chr22:50009349:G:T	1.23209e-19	-1.45363	-4.33526e-10	3.58492e-08	-1.54869	-4.33526e-10
50009443	chr22:50009443:C:T	1.27271e-19	-4.97395e-10	-1.42119	4.03915e-08	-4.97395e-10	-1.42939
50010120	chr22:50010120:A:G	1.43738e-18	0.85369	0.149374	3.11748e-07	0.532858	0.0813272
50010433	chr22:50010433:T:C	3.72061e-20	-1.837	-0.814034	8.45188e-09	-2.10218	-0.891445
50011102	chr22:50011102:A:G	4.52338e-20	-1.57349	-0.882179	4.70681e-08	-0.406037	-0.870376
50011333	chr22:50011333:A:C	4.33157e-20	-2.10258	-0.396419	3.93244e-08	-1.21261	-0.243551
50011704	chr22:50011704:G:C	1.85408e-20	-2.07866	-1.26887	1.08984e-08	-1.48174	-1.25766
50012026	chr22:50012026:T:C	2.77094e-20	-2.01961	-0.926129	7.47443e-09	-2.14769	-0.968828
50012062	chr22:50012062:C:T	1.70241e-19	-2.28297	1.15267	8.17211e-08	-2.02477	1.30007
50012079	chr22:50012079:CTGAG:C	1.72826e-19	-2.28197	1.16675	8.25513e-08	-2.02906	1.31447
50012114	chr22:50012114:C:T	1.6893e-19	-2.28647	1.14844	8.2681e-08	-2.00909	1.29607
50012358	chr22:50012358:C:T	7.49772e-20	-1.11635	-0.833972	1.914e-08	-1.41095	-0.765278
50013228	chr22:50013228:C:A	1.23811e-19	-4.97395e-10	-1.44875	3.95632e-08	-4.97395e-10	-1.45011
50013342	chr22:50013342:C:T	1.92487e-20	-2.09119	-1.21888	1.63689e-08	-1.14156	-1.19107
50013522	chr22:50013522:A:G	1.37512e-19	-2.20837	0.864571	1.17186e-07	-1.40384	1.03959
50013778	chr22:50013778:A:G	5.25177e-20	-2.28801	-0.0183532	3.42218e-08	-1.71154	0.116399
50014607	chr22:50014607:T:C	1.7875e-20	-1.99886	-1.38525	4.58821e-09	-2.20339	-1.40113
50014641	chr22:50014641:G:A	1.29629e-19	-4.97395e-10	-1.40283	4.1194e-08	-4.97395e-10	-1.40972
50016048	chr22:50016048:T:C	3.07951e-18	-4.97395e-10	1.76501	8.21166e-07	-4.97395e-10	1.58272
50016396	chr22:50016396:A:G	4.59204e-20	-1.22019	-1.22041	4.95226e-09	-2.23187	-1.29629
50016430	chr22:50016430:A:T	2.78269e-19	-4.97395e-10	-0.638923	9.51229e-08	-4.97395e-10	-0.57284
50016620	chr22:50016620:C:T	5.27216e-19	1.421	-1.42089	1.27932e-07	1.13616	-1.41267
50016637	chr22:50016637:A:G	3.2938e-19	-0.470297	-4.33526e-10	1.05338e-07	-0.470837	-4.33526e-10
50016931	chr22:50016931:G:A	8.26178e-19	-4.97395e-10	0.4493	2.77225e-07	-4.97395e-10	0.49682
50016961	chr22:50016961:A:G	1.55044e-19	-4.97395e-10	-1.2238	5.02057e-08	-4.97395e-10	-1.21188
50017092	chr22:50017092:A:G	4.37922e-19	1.06567	-1.25114	7.78528e-09	-1.86169	-1.21409
50017166	chr22:50017166:G:T	4.80088e-20	-1.07583	-1.3203	5.15115e-09	-2.10313	-1.38566
50017550	chr22:50017550:C:T	1.73085e-18	-4.97395e-10	1.18886	5.8509e-07	-4.97395e-10	1.24376
50017714	chr22:50017714:G:A	1.25109e-19	-4.97395e-10	-1.43833	4.02488e-08	-4.97395e-10	-1.43293
50017860	chr22:50017860:G:A	1.55613e-18	-4.97395e-10	1.08245	5.26057e-07	-4.97395e-10	1.1374
50017883	chr22:50017883:G:A	5.85901e-20	-2.19694	-4.33526e-10	1.76414e-08	-2.25776	-4.33526e-10
50018008	chr22:50018008:G:C	1.55522e-19	-4.97395e-10	-1.22072	4.88233e-08	-4.97395e-10	-1.2398
50018362	chr22:50018362:G:A	1.52612e-18	0.262007	0.800966	4.18489e-08	-2.10756	0.713612
50018405	chr22:50018405:TCAAA:T	7.01514e-20	-2.01685	-4.33526e-10	1.87354e-08	-2.19759	-4.33526e-10
50018612	chr22:50018612:C:T	1.93654e-20	-1.93716	-1.36687	9.56913e-09	-1.52698	-1.34249
50018833	chr22:50018833:C:T	1.35521e-19	-1.35838	-4.33526e-10	4.63266e-08	-1.29229	-4.33526e-10
50018928	chr22:50018928:G:A	1.64521e-19	-4.97395e-10	-1.16447	5.1706e-08	-4.97395e-10	-1.18244
50019255	chr22:50019255:G:A	2.16924e-19	-0.887964	-4.33526e-10	6.38714e-08	-0.971138	-4.33526e-10
50019333	chr22:50019333:A:G	4.59721e-18	1.43415	0.731549	6.50769e-08	-1.63957	0.687132
50019570	chr22:50019570:T:TCAAG	6.12916e-20	-0.719147	-1.43272	1.74891e-08	-0.835139	-1.43129
50019680	chr22:50019680:G:A	5.81685e-20	-2.20417	-4.33526e-10	1.75842e-08	-2.26101	-4.33526e-10
50019854	chr22:50019854:C:T	2.41011e-19	-4.97395e-10	-0.782667	8.16483e-08	-4.97395e-10	-0.725589
50020084	chr22:50020084:T:C	2.2165e-19	-0.866411	-4.33526e-10	6.49814e-08	-0.953908	-4.33526e-10
50022980	chr22:50022980:TGTCCATGTACAAAATCAGGGCATGTCCCACATTTTAGCAACAAACCAGAACCAAGAGGTGAATTTACCAACACGTCAGGAC:T	1.5605e-19	-4.97395e-10	-1.21733	5.05097e-08	-4.97395e-10	-1.20584
50023039	chr22:50023039:T:C	1.42541e-19	-4.97395e-10	-1.30788	4.62817e-08	-4.97395e-10	-1.29326
50023048	chr22:50023048:C:T	2.3433e-19	0.52685	-1.33763	4.14378e-09	-2.29896	-1.40744
50023178	chr22:50023178:T:C	1.59312e-20	-2.07679	-1.42244	4.43592e-09	-2.23166	-1.40661
50023679	chr22:50023679:G:A	1.34827e-19	-4.97395e-10	-1.36352	4.33493e-08	-4.97395e-10	-1.35872
50023877	chr22:50023877:G:A	2.1769e-19	-0.884438	-4.33526e-10	6.36642e-08	-0.974387	-4.33526e-10
50024177	chr22:50024177:A:C	4.79758e-20	-0.951561	-1.44525	4.70637e-09	-2.12544	-1.45365
50024193	chr22:50024193:A:G	1.78842e-19	-4.97395e-10	-1.08101	5.81743e-08	-4.97395e-10	-1.06457
50024197	chr22:50024197:C:T	4.9249e-20	-2.06132	-0.3093	1.34877e-08	-2.14391	-0.382324
50024232	chr22:50024232:A:G	8.55585e-20	-1.81831	-4.33526e-10	5.19337e-08	-1.17804	-4.33526e-10
50024260	chr22:50024260:T:C	2.02397e-19	-4.97395e-10	-0.95728	6.25852e-08	-4.97395e-10	-0.991481
50024303	chr22:50024303:T:C	1.1657e-18	1.45022	-0.656653	1.54141e-08	-1.68635	-0.706374
50024371	chr22:50024371:C:T	1.17424e-18	1.45329	-0.652422	1.55574e-08	-1.67901	-0.704464
50024376	chr22:50024376:C:T	1.13029e-18	1.33276	-0.570041	1.60379e-08	-1.72848	-0.624572
50024626	chr22:50024626:T:C	8.41929e-20	-0.971072	-0.863328	3.78546e-08	-0.52872	-0.965536
50024802	chr22:50024802:T:C	3.71166e-20	-1.76373	-0.889713	8.66208e-09	-2.05438	-0.914676
50025227	chr22:50025227:A:G	4.43214e-19	-4.97395e-10	-0.173458	1.4614e-07	-4.97395e-10	-0.143444
50025252	chr22:50025252:A:T	3.33324e-20	-1.76755	-0.993427	7.75199e-09	-2.06811	-1.01195
50025704	chr22:50025704:G:A	5.35922e-20	-0.838019	-1.44809	1.42785e-08	-1.0176	-1.45166
50025968	chr22:50025968:A:G	3.87521e-20	-1.62446	-0.985868	7.21613e-09	-2.14567	-1.00602
50026010	chr22:50026010:G:C	3.95874e-20	-1.614	-0.974994	7.25598e-09	-2.15076	-0.995427
50026053	chr22:50026053:A:G	1.26224e-19	-4.97395e-10	-1.42945	4.09003e-08	-4.97395e-10	-1.41687
50026067	chr22:50026067:G:A	2.15647e-20	-2.0939	-1.10256	9.68548e-09	-1.73556	-1.12182
50026498	chr22:50026498:C:T	1.99744e-19	-4.97395e-10	-0.970473	6.24502e-08	-4.97395e-10	-0.993639
50026895	chr22:50026895:C:T	1.88835e-19	-1.02663	-4.33526e-10	8.43998e-07	1.61014	-4.33526e-10
50027284	chr22:50027284:A:G	3.70538e-20	-1.21396	-1.44118	1.11137e-08	-1.28009	-1.43974
50027326	chr22:50027326:G:A	5.83487e-20	-2.20107	-4.33526e-10	1.7545e-08	-2.26324	-4.33526e-10
50027458	chr22:50027458:C:T	3.60749e-20	-1.24513	-1.43679	1.09239e-08	-1.30187	-1.43518
50027726	chr22:50027726:A:G	1.91554e-19	-4.97395e-10	-1.01234	6.25823e-08	-4.97395e-10	-0.991527
50027880	chr22:50027880:G:A	1.70151e-19	-4.97395e-10	-1.13082	5.52921e-08	-4.97395e-10	-1.11538
50027978	chr22:50027978:C:T	1.72121e-19	-1.11931	-4.33526e-10	7.23206e-07	1.45568	-4.33526e-10
50028113	chr22:50028113:T:C	8.8324e-20	-1.09501	-0.691484	1.3807e-08	-1.82597	-0.676869
50028114	chr22:50028114:G:A	3.29391e-20	-1.82064	-0.952208	8.3273e-09	-2.03548	-0.972995
50028255	chr22:50028255:A:T	1.23671e-19	-4.97395e-10	-1.44989	3.97975e-08	-4.97395e-10	-1.44421
50029549	chr22:50029549:A:G	1.39477e-20	-2.29676	-1.33543	1.70931e-08	-0.91286	-1.37648
50029610	chr22:50029610:G:A	2.10512e-19	0.533109	-1.45108	5.09042e-09	-2.06811	-1.43254
50029699	chr22:50029699:T:C	4.86445e-20	-0.940143	-1.44283	2.71692e-08	-0.37508	-1.45084
50029791	chr22:50029791:C:T	3.5648e-19	-0.391231	-4.33526e-10	3.37186e-06	2.99521	-4.33526e-10
50029952	chr22:50029952:C:G	4.22972e-19	-4.97395e-10	-0.220204	1.49783e-07	-4.97395e-10	-0.118823
50030504	chr22:50030504:G:T	1.56019e-19	-1.12318	-0.0943546	1.45582e-08	-2.24079	-0.209062
50031116	chr22:50031116:A:C	1.36958e-18	1.45095	-0.496199	2.71113e-08	-1.12501	-0.703052
50031251	chr22:50031251:C:T	6.26583e-20	-1.20805	-0.921766	1.17344e-07	0.584166	-0.947063
50031767	chr22:50031767:A:G	1.25977e-19	-4.97395e-10	-1.43141	4.01413e-08	-4.97395e-10	-1.4356
50032087	chr22:50032087:C:T	4.64247e-19	-1.93124	1.80414	9.99409e-08	-2.27209	1.74865
50032470	chr22:50032470:G:A	3.37837e-20	-2.02534	-0.722186	9.88135e-09	-2.12197	-0.715388
50032540	chr22:50032540:G:A	1.24249e-19	-4.97395e-10	-1.44523	3.96471e-08	-4.97395e-10	-1.44799
50033013	chr22:50033013:T:G	1.19124e-19	-0.0357916	-1.45155	4.05994e-09	-2.29498	-1.43186
50033033	chr22:50033033:G:A	6.74248e-20	-2.0565	-4.33526e-10	4.80834e-08	-1.25507	-4.33526e-10
50033039	chr22:50033039:A:G	4.75673e-19	1.28555	-1.38833	5.65462e-09	-1.96886	-1.42667
50033191	chr22:50033191:AC:A	1.1181e-19	-0.0970254	-1.45368	4.01075e-09	-2.29707	-1.44196
50033256	chr22:50033256:T:C	1.23587e-19	-4.97395e-10	-1.45057	3.95871e-08	-4.97395e-10	-1.44951
50033613	chr22:50033613:T:G	1.45632e-19	0.167177	-1.45361	4.09369e-09	-2.27734	-1.44122
50033701	chr22:50033701:C:T	2.21202e-20	-1.73329	-1.43773	2.95482e-08	-0.310763	-1.43122
50033757	chr22:50033757:G:A	3.29476e-20	-1.65551	-1.11708	1.51499e-08	-1.29196	-1.11805
50033925	chr22:50033925:T:C	2.99679e-20	-1.7578	-1.10958	1.34746e-08	-1.41683	-1.11038
50034160	chr22:50034160:T:C	3.46668e-19	-4.97395e-10	-0.419142	1.16823e-07	-4.97395e-10	-0.367347
50034283	chr22:50034283:C:T	2.06009e-19	-1.61236	0.672769	3.13809e-08	-2.26017	0.57836
50034626	chr22:50034626:C:T	2.52416e-20	-2.166	-0.873017	2.16084e-08	-1.15267	-0.902251
50035094	chr22:50035094:G:A	2.14693e-19	-4.97395e-10	-0.8983	6.41828e-08	-4.97395e-10	-0.966274
50035189	chr22:50035189:A:G	9.79016e-19	2.02897	-1.40993	7.32812e-09	-1.69634	-1.43995
50035202	chr22:50035202:T:C	1.06375e-18	2.15317	-1.45113	7.74476e-09	-1.6454	-1.43559
50035207	chr22:50035207:G:T	9.80239e-19	2.03161	-1.41133	7.32763e-09	-1.69562	-1.44074
50035215	chr22:50035215:A:G	1.02229e-18	2.07108	-1.40879	7.43907e-09	-1.68196	-1.43931
50035290	chr22:50035290:A:G	1.03493e-18	2.09994	-1.42537	7.46847e-09	-1.66945	-1.44787
50035352	chr22:50035352:C:T	3.72906e-20	-1.2784	-1.37037	1.73742e-08	-0.88351	-1.38952
50035532	chr22:50035532:C:T	7.54912e-18	3.7449	-1.08322	4.80763e-08	-0.0536009	-1.20162
50035559	chr22:50035559:C:T	3.64379e-19	-4.97395e-10	-0.369316	1.28796e-07	-4.97395e-10	-0.269782
50036428	chr22:50036428:A:G	1.18311e-18	2.21456	-1.40617	7.99986e-09	-1.611	-1.43759
50036514	chr22:50036514:G:A	4.5313e-19	-1.6845	1.53317	7.26948e-08	-2.24577	1.40403
50036607	chr22:50036607:T:C	2.18485e-19	-4.97395e-10	-0.880794	6.52371e-08	-4.97395e-10	-0.949981
50036832	chr22:50036832:G:A	1.23393e-19	-4.97395e-10	-1.45213	3.95125e-08	-4.97395e-10	-1.45139
50037870	chr22:50037870:T:C	1.25448e-19	-4.97395e-10	-1.43562	3.97713e-08	-4.97395e-10	-1.44486
50038256	chr22:50038256:CATTT:C	3.37364e-19	-4.97395e-10	-0.446348	1.1633e-07	-4.97395e-10	-0.371582
50038716	chr22:50038716:G:A	1.4495e-19	-1.29112	-4.33526e-10	3.43066e-08	-1.59267	-4.33526e-10
50039300	chr22:50039300:G:A	4.21762e-18	-4.97395e-10	2.07952	1.62646e-06	-4.97395e-10	2.26615
50039321	chr22:50039321:A:G	1.78062e-19	-4.97395e-10	-1.08538	5.80519e-08	-4.97395e-10	-1.06667
50040184	chr22:50040184:GACGGACCTC:G	2.63028e-19	-4.97395e-10	-0.695251	8.60349e-08	-4.97395e-10	-0.673256
50040399	chr22:50040399:T:C	5.19287e-18	3.17454	-0.887004	5.83566e-08	-0.253677	-0.807759
50040557	chr22:50040557:A:C	1.34578e-19	-4.97395e-10	-1.36537	4.38704e-08	-4.97395e-10	-1.34677
50040615	chr22:50040615:T:A	7.45211e-19	1.45747	-1.11132	9.53184e-09	-1.828	-1.04537
50041086	chr22:50041086:G:A	2.79427e-19	-4.97395e-10	-0.634768	9.60044e-08	-4.97395e-10	-0.563616
50041251	chr22:50041251:A:G	1.10801e-19	-1.55977	-4.33526e-10	2.25606e-08	-2.0118	-4.33526e-10
50041427	chr22:50041427:A:C	6.20521e-19	1.17327	-1.01022	9.60874e-09	-1.92921	-0.936125
50041573	chr22:50041573:T:C	1.26214e-19	-4.97395e-10	-1.42953	4.06094e-08	-4.97395e-10	-1.42401
50041644	chr22:50041644:G:A	1.23295e-19	-4.97395e-10	-1.45293	3.9472e-08	-4.97395e-10	-1.45242
50041679	chr22:50041679:C:T	4.41213e-18	3.03627	-0.911671	5.12515e-08	-0.356433	-0.834832
50042148	chr22:50042148:C:T	1.9657e-20	-1.93582	-1.35326	2.08891e-08	-0.728916	-1.35987
50042241	chr22:50042241:C:T	7.52156e-20	-1.94715	-4.33526e-10	1.76419e-08	-2.25773	-4.33526e-10
50042486	chr22:50042486:T:A	2.42486e-20	-1.69272	-1.38643	1.0404e-08	-1.38219	-1.40363
50043822	chr22:50043822:G:A	2.7627e-18	2.96867	-1.31221	3.17148e-08	-0.414888	-1.25634
50043936	chr22:50043936:G:A	2.72009e-19	-4.97395e-10	-0.661674	8.21608e-08	-4.97395e-10	-0.719331
50044449	chr22:50044449:A:G	2.2911e-20	-2.00136	-1.13453	2.25438e-08	-0.870741	-1.14181
50044531	chr22:50044531:C:T	6.45244e-20	-2.10047	-4.33526e-10	4.45206e-08	-1.33206	-4.33526e-10
50044688	chr22:50044688:A:G	1.57231e-17	3.43366	-0.0382795	1.72811e-07	-0.0935198	0.117708
50044694	chr22:50044694:C:T	1.23213e-19	-4.97395e-10	-1.4536	3.94238e-08	-4.97395e-10	-1.45364
50045421	chr22:50045421:T:C	9.99846e-19	2.03947	-1.39938	1.22357e-08	-1.30444	-1.31921
50045460	chr22:50045460:A:G	1.20455e-18	1.27278	-0.446427	1.85693e-08	-1.89057	-0.315931
50045554	chr22:50045554:C:T	1.23323e-19	-4.97395e-10	-1.4527	3.94309e-08	-4.97395e-10	-1.45346
50045900	chr22:50045900:C:T	2.9358e-19	-4.97395e-10	-0.58536	8.62083e-08	-4.97395e-10	-0.671242
50045976	chr22:50045976:G:A	3.21153e-19	-4.97395e-10	-0.495594	9.38681e-08	-4.97395e-10	-0.586119
50046145	chr22:50046145:C:T	2.60981e-20	-1.97396	-1.03168	2.64048e-08	-0.81425	-1.04021
50046394	chr22:50046394:G:A	4.4191e-19	-4.97395e-10	-0.176404	1.34103e-07	-4.97395e-10	-0.229402
50046464	chr22:50046464:T:C	3.84186e-20	-1.21193	-1.40704	4.45987e-09	-2.23465	-1.39824
50046597	chr22:50046597:A:C	2.22268e-18	1.23362	0.205332	3.62925e-08	-1.89875	0.36235
50046717	chr22:50046717:C:T	2.15263e-15	8.31469	-4.33526e-10	1.70147e-08	-2.29393	-4.33526e-10
50046831	chr22:50046831:G:C	1.52241e-19	-4.97395e-10	-1.24204	4.7608e-08	-4.97395e-10	-1.26501
50046912	chr22:50046912:T:C	3.09113e-20	-1.97347	-0.862918	3.1135e-08	-0.817854	-0.871823
50047272	chr22:50047272:G:C	3.83121e-19	-4.97395e-10	-0.319159	1.1876e-07	-4.97395e-10	-0.350906
50047289	chr22:50047289:A:C	1.26365e-19	-4.97395e-10	-1.42834	4.05593e-08	-4.97395e-10	-1.42525
50047364	chr22:50047364:T:C	2.46078e-19	-1.24395	0.482083	3.40017e-08	-2.25172	0.650121
50047397	chr22:50047397:C:T	1.59323e-19	-4.97395e-10	-1.19658	5.01561e-08	-4.97395e-10	-1.21287
50047415	chr22:50047415:G:A	9.08239e-19	-4.97395e-10	0.543997	2.69014e-07	-4.97395e-10	0.466754
50047553	chr22:50047553:G:C	1.7704e-20	-2.14742	-1.2463	1.43215e-08	-1.21025	-1.256
50048139	chr22:50048139:TG:T	2.25631e-19	-4.97395e-10	-0.848608	7.01254e-08	-4.97395e-10	-0.877724
50048163	chr22:50048163:T:C	1.02685e-19	-1.63585	-4.33526e-10	6.06893e-08	-1.02224	-4.33526e-10
50048260	chr22:50048260:G:C	5.22411e-20	-2.29345	-0.0181951	1.63878e-08	-2.20096	-0.130515
50048369	chr22:50048369:T:C	1.2483e-19	-4.97395e-10	-1.44056	3.97318e-08	-4.97395e-10	-1.44586
50048382	chr22:50048382:A:T	1.96274e-19	-4.97395e-10	-0.987999	6.47918e-08	-4.97395e-10	-0.95683
50049138	chr22:50049138:T:C	1.83441e-19	-1.09272	0.037099	2.19613e-08	-2.22112	0.182392
50049724	chr22:50049724:T:C	2.45226e-20	-2.0808	-0.98711	6.63048e-09	-2.27852	-0.957808
50049756	chr22:50049756:G:A	5.98082e-19	-4.97395e-10	0.126218	1.70195e-07	-4.97395e-10	0.00893345
50049791	chr22:50049791:C:T	3.92466e-19	-4.97395e-10	-0.29506	1.28122e-07	-4.97395e-10	-0.275025
50050098	chr22:50050098:C:T	1.85169e-19	-4.97395e-10	-1.04624	6.07033e-08	-4.97395e-10	-1.02201
50050972	chr22:50050972:G:A	5.31527e-20	-2.29434	-4.33526e-10	2.12234e-08	-2.07291	-4.33526e-10
50051146	chr22:50051146:G:A	2.21591e-19	-4.97395e-10	-0.866678	7.23307e-08	-4.97395e-10	-0.846761
50051358	chr22:50051358:A:T	1.2802e-19	-4.97395e-10	-1.41532	4.12774e-08	-4.97395e-10	-1.40769
50051516	chr22:50051516:T:G	1.09656e-19	-1.46228	-0.107883	2.55486e-08	-1.79466	-0.0927689
50051614	chr22:50051614:T:A	1.90168e-19	-4.97395e-10	-1.0196	5.81331e-08	-4.97395e-10	-1.06527
50052418	chr22:50052418:G:A	1.53754e-19	-4.97395e-10	-1.23216	5.16963e-08	-4.97395e-10	-1.18262
50052434	chr22:50052434:C:T	9.07056e-20	-1.23371	-0.526184	1.18022e-07	0.137785	-0.494928
50052442	chr22:50052442:G:A	1.308e-19	-4.97395e-10	-1.39384	4.22235e-08	-4.97395e-10	-1.38503
50052506	chr22:50052506:T:C	2.031e-20	-2.29602	-0.960377	6.38291e-09	-2.29882	-0.975562
50052721	chr22:50052721:A:G	6.63297e-20	-0.788839	-1.28403	4.95155e-09	-2.29862	-1.22969
50053012	chr22:50053012:A:G	4.76807e-19	-2.10553	2.00513	1.47003e-07	-1.95303	1.81547
50053084	chr22:50053084:T:C	8.6477e-19	-4.97395e-10	0.494953	2.84033e-07	-4.97395e-10	0.521079
50053284	chr22:50053284:G:A	3.11975e-20	-1.93099	-0.896184	6.83309e-09	-2.29009	-0.916141
50053505	chr22:50053505:G:A	1.30727e-19	-4.97395e-10	-1.3944	4.1962e-08	-4.97395e-10	-1.39125
50053806	chr22:50053806:G:A	9.56721e-19	1.13181	-0.535804	1.35093e-07	-0.0203127	-0.201734
50053881	chr22:50053881:C:T	1.57414e-18	-4.97395e-10	1.09395	4.67393e-07	-4.97395e-10	1.01916
50054116	chr22:50054116:G:A	1.62255e-19	-4.97395e-10	-1.17834	5.27214e-08	-4.97395e-10	-1.16299
50054523	chr22:50054523:A:G	1.9662e-20	-1.83743	-1.4514	8.30643e-09	-1.55743	-1.45355
50054526	chr22:50054526:T:TGGAG	1.23195e-19	-4.97395e-10	-1.45374	3.94386e-08	-4.97395e-10	-1.45326
50054541	chr22:50054541:C:T	1.80457e-20	-1.9221	-1.45251	7.45748e-09	-1.66505	-1.45374
50054633	chr22:50054633:T:C	2.29144e-20	-1.77067	-1.36507	1.04853e-08	-1.38896	-1.38908
50054645	chr22:50054645:C:A	1.52455e-19	-4.97395e-10	-1.24064	4.73328e-08	-4.97395e-10	-1.27081
50054684	chr22:50054684:GAC:G	1.62124e-19	-4.97395e-10	-1.17915	5.26776e-08	-4.97395e-10	-1.16382
50054808	chr22:50054808:A:G	1.62124e-19	-4.97395e-10	-1.17915	5.26776e-08	-4.97395e-10	-1.16382
50054998	chr22:50054998:T:G	1.5471e-19	-4.97395e-10	-1.22596	5.29829e-08	-4.97395e-10	-1.15804
50055209	chr22:50055209:C:G	9.50801e-20	-1.71279	-4.33526e-10	2.01538e-08	-2.12461	-4.33526e-10
50055616	chr22:50055616:T:C	5.38712e-20	-2.28091	-4.33526e-10	1.93665e-08	-2.16447	-4.33526e-10
50056254	chr22:50056254:C:T	6.03859e-17	-4.97395e-10	4.741	1.53999e-05	-4.97395e-10	4.51411
50056659	chr22:50056659:C:T	4.46361e-19	-4.97395e-10	-0.166381	1.3722e-07	-4.97395e-10	-0.206426
50058481	chr22:50058481:G:A	2.16338e-18	-1.2767	2.68861	2.87416e-07	-2.23865	2.77158
50058536	chr22:50058536:G:A	2.98306e-19	-4.97395e-10	-0.56939	1.00918e-07	-4.97395e-10	-0.513705
50058552	chr22:50058552:G:A	1.28759e-19	-4.97395e-10	-1.40957	4.09339e-08	-4.97395e-10	-1.41605
50059174	chr22:50059174:C:T	2.42556e-20	-1.62784	-1.45103	7.55081e-09	-1.67155	-1.4348
50059216	chr22:50059216:T:A	4.26235e-20	-2.29839	-0.216711	1.35814e-08	-2.26799	-0.251319
50059265	chr22:50059265:A:G	3.14898e-19	-2.209	1.69374	2.19471e-07	-1.59812	1.86133
50059747	chr22:50059747:C:T	7.25183e-18	-2.1633	4.7848	1.31609e-05	-0.52267	4.87967
50059819	chr22:50059819:C:A	1.88943e-15	9.4194	-1.23512	1.06201e-08	-1.31918	-1.44608
50059894	chr22:50059894:A:C	2.02306e-19	-4.97395e-10	-0.957729	6.52206e-08	-4.97395e-10	-0.950234
50060214	chr22:50060214:A:AT	5.42169e-20	-2.27452	-4.33526e-10	1.7629e-08	-2.25847	-4.33526e-10
50060249	chr22:50060249:C:T	5.40035e-20	-2.27846	-4.33526e-10	1.75422e-08	-2.2634	-4.33526e-10
50060262	chr22:50060262:T:C	8.97543e-19	-4.97395e-10	0.532151	2.68138e-07	-4.97395e-10	0.463494
50060440	chr22:50060440:G:A	5.57036e-20	-2.20106	-0.0464032	1.76536e-08	-2.18749	-0.0695757
50060456	chr22:50060456:G:A	3.50971e-19	1.03582	-1.44262	4.22019e-09	-2.28745	-1.40068
50061069	chr22:50061069:C:G	1.32097e-19	-4.97395e-10	-1.38397	4.24581e-08	-4.97395e-10	-1.37949
50061528	chr22:50061528:G:A	5.56627e-20	-2.2482	-4.33526e-10	2.87148e-08	-1.7706	-4.33526e-10
50061535	chr22:50061535:T:C	3.13684e-20	-1.37368	-1.44803	5.39668e-09	-1.99641	-1.44582
50061538	chr22:50061538:T:C	2.2368e-19	-2.14447	1.28718	8.45834e-07	0.160356	1.45196
50061834	chr22:50061834:T:C	2.65679e-20	-1.54472	-1.44308	9.149e-09	-1.47256	-1.44181
50062046	chr22:50062046:G:A	4.05235e-19	-4.97395e-10	-0.263042	1.21154e-07	-4.97395e-10	-0.330949
50062630	chr22:50062630:A:G	1.90716e-19	-0.881122	-0.135604	2.35737e-08	-2.19685	0.228974
50062708	chr22:50062708:A:G	2.77637e-20	-1.51089	-1.43289	9.75994e-09	-1.41634	-1.43338
50062791	chr22:50062791:C:T	1.5661e-19	-4.97395e-10	-1.21375	5.17852e-08	-4.97395e-10	-1.18091
50062805	chr22:50062805:G:T	1.24837e-19	-4.97395e-10	-1.4405	3.98076e-08	-4.97395e-10	-1.44395
50063056	chr22:50063056:G:A	2.59956e-20	-1.57342	-1.43616	8.94912e-09	-1.50198	-1.43448
50063115	chr22:50063115:A:G	2.60844e-20	-1.56491	-1.44127	8.97458e-09	-1.49377	-1.43984
50063256	chr22:50063256:T:C	2.03332e-19	-1.45072	0.498047	8.5305e-08	-1.26015	0.578373
50063405	chr22:50063405:G:A	2.71306e-20	-1.52606	-1.44078	9.46044e-09	-1.4414	-1.43949
50063458	chr22:50063458:C:G	2.50628e-20	-1.59511	-1.45102	8.69362e-09	-1.51507	-1.45035
50063511	chr22:50063511:T:G	5.39932e-20	-2.27865	-4.33526e-10	1.7535e-08	-2.26381	-4.33526e-10
50064097	chr22:50064097:A:G	2.77388e-20	-1.49761	-1.44707	9.71789e-09	-1.408	-1.44604
50064115	chr22:50064115:G:A	2.77876e-20	-1.49779	-1.44513	9.70577e-09	-1.41131	-1.44397
50064161	chr22:50064161:A:T	2.43261e-18	-4.97395e-10	1.52921	8.30364e-07	-4.97395e-10	1.59385
50064207	chr22:50064207:G:A	2.87279e-20	-1.46517	-1.44447	1.00789e-08	-1.37434	-1.44323
50064221	chr22:50064221:G:A	2.81865e-20	-1.47954	-1.44912	9.8769e-09	-1.3896	-1.44821
50064337	chr22:50064337:C:T	3.25786e-20	-2.13549	-0.648359	1.22774e-08	-2.0709	-0.549349
50064383	chr22:50064383:T:C	1.13961e-18	-4.97395e-10	0.770932	3.39227e-07	-4.97395e-10	0.69866
50064457	chr22:50064457:C:T	1.79315e-20	-2.17736	-1.20359	6.84364e-08	0.118144	-1.02025
50064459	chr22:50064459:T:C	6.33704e-20	-1.35677	-0.761739	6.33857e-08	-0.24239	-0.736382
50064492	chr22:50064492:C:G	1.14171e-18	-4.97395e-10	0.772771	3.39844e-07	-4.97395e-10	0.700476
50064571	chr22:50064571:G:A	5.38534e-20	-2.28125	-4.33526e-10	1.74614e-08	-2.26802	-4.33526e-10
50064622	chr22:50064622:G:A	2.38146e-18	-4.97395e-10	1.50796	7.02659e-07	-4.97395e-10	1.42686
50064632	chr22:50064632:GT:G	2.76507e-20	-1.50438	-1.44348	9.67775e-09	-1.41599	-1.44219
50064883	chr22:50064883:CA:C	3.89378e-19	1.14186	-1.44482	4.26377e-09	-2.28112	-1.39673
50064930	chr22:50064930:A:G	2.70374e-20	-1.52113	-1.44916	9.41913e-09	-1.43729	-1.44797
50065212	chr22:50065212:C:G	1.35157e-19	-4.97395e-10	-1.36107	4.53642e-08	-4.97395e-10	-1.31329
50065215	chr22:50065215:G:A	7.35442e-19	-4.97395e-10	0.332962	2.39348e-07	-4.97395e-10	0.349908
50065411	chr22:50065411:C:T	2.79696e-20	-1.49585	-1.44054	9.78998e-09	-1.40757	-1.43908
50065635	chr22:50065635:A:G	1.99963e-19	-2.09861	1.12923	8.81047e-07	0.366305	1.2868
50065650	chr22:50065650:C:T	2.86897e-20	-1.46473	-1.44625	1.00534e-08	-1.3749	-1.4452
50065725	chr22:50065725:T:C	4.96808e-19	-4.97395e-10	-0.0593056	1.63006e-07	-4.97395e-10	-0.0342242
50065941	chr22:50065941:T:C	6.28744e-20	-2.12637	-4.33526e-10	1.69464e-08	-2.29795	-4.33526e-10
50066058	chr22:50066058:T:C	2.95482e-20	-1.45001	-1.43148	1.03084e-08	-1.36547	-1.42958
50066078	chr22:50066078:TC:T	3.01768e-20	-1.43349	-1.42695	1.05584e-08	-1.34622	-1.42487
50066208	chr22:50066208:G:A	3.24732e-20	-1.37951	-1.40758	1.13687e-08	-1.29361	-1.40354
50066224	chr22:50066224:C:T	1.288e-19	-4.97395e-10	-1.40925	4.13974e-08	-4.97395e-10	-1.40479
50066257	chr22:50066257:G:A	5.23538e-20	-1.42887	-0.880618	5.00037e-08	-0.35827	-0.857642
50066274	chr22:50066274:G:A	1.83829e-19	-4.97395e-10	-1.0535	5.5644e-08	-4.97395e-10	-1.10903
50066308	chr22:50066308:G:A	2.18518e-20	-1.75497	-1.42825	7.6247e-09	-1.67074	-1.42588
50066312	chr22:50066312:A:G	2.51956e-20	-1.59964	-1.4412	8.76227e-09	-1.51804	-1.43951
50066352	chr22:50066352:A:G	2.60994e-20	-1.57142	-1.43418	9.0981e-09	-1.48719	-1.43275
50066478	chr22:50066478:A:G	2.78557e-20	-1.50317	-1.4373	9.75043e-09	-1.41502	-1.43567
50066524	chr22:50066524:T:G	1.00973e-19	-2.10833	0.455672	6.91467e-08	-1.25364	0.361866
50066704	chr22:50066704:C:G	3.98703e-19	1.16026	-1.43955	4.22047e-09	-2.27969	-1.40837
50066860	chr22:50066860:T:TA	1.72414e-19	-2.10589	0.988279	7.50243e-07	0.350051	1.14234
50066906	chr22:50066906:GC:G	8.07465e-20	-1.25808	-0.618117	8.43947e-08	-0.0781068	-0.614398
50067078	chr22:50067078:G:A	1.01412e-18	-4.97395e-10	0.654269	3.0118e-07	-4.97395e-10	0.579699
50067207	chr22:50067207:G:A	1.28445e-19	-4.97395e-10	-1.41201	4.12776e-08	-4.97395e-10	-1.40769
50068011	chr22:50068011:C:T	3.6556e-19	1.08594	-1.45202	4.36236e-09	-2.28467	-1.37033
50068234	chr22:50068234:G:A	2.85479e-20	-1.46298	-1.45295	9.99538e-09	-1.37334	-1.45255
50068239	chr22:50068239:C:T	2.92892e-20	-1.49022	-1.40007	4.21803e-09	-2.29047	-1.39817
50068381	chr22:50068381:A:G	2.79133e-20	-1.50297	-1.43544	9.76949e-09	-1.41503	-1.43372
50068590	chr22:50068590:G:A	2.30572e-20	-1.6846	-1.44493	7.97639e-09	-1.60778	-1.44374
50068665	chr22:50068665:T:C	2.83846e-20	-1.59948	-1.32219	9.9551e-09	-1.51169	-1.31823
50068872	chr22:50068872:G:A	9.84991e-19	-4.97395e-10	0.625123	2.92726e-07	-4.97395e-10	0.551227
50068918	chr22:50068918:T:G	2.53948e-20	-1.59384	-1.43912	8.81583e-09	-1.51376	-1.4377
50068978	chr22:50068978:C:T	2.67319e-20	-1.54626	-1.43539	9.30872e-09	-1.46338	-1.43368
50069098	chr22:50069098:A:C	2.78931e-20	-1.49391	-1.44522	9.75271e-09	-1.40645	-1.44401
50069357	chr22:50069357:C:T	2.69022e-20	-1.53032	-1.44498	9.36669e-09	-1.44698	-1.44387
50069607	chr22:50069607:C:T	5.09649e-18	-4.97395e-10	2.2688	1.47727e-06	-4.97395e-10	2.16994
50069710	chr22:50069710:C:T	2.57981e-20	-1.57464	-1.44257	9.01027e-09	-1.48844	-1.44121
50069776	chr22:50069776:G:A	3.14587e-19	-4.97395e-10	-0.51625	9.73772e-08	-4.97395e-10	-0.549418
50069902	chr22:50069902:T:C	2.61917e-20	-1.56271	-1.43935	9.15551e-09	-1.47586	-1.4378
50069920	chr22:50069920:G:A	2.63755e-20	-1.55777	-1.4373	9.22699e-09	-1.47024	-1.43564
50070139	chr22:50070139:T:A	1.52232e-18	-4.97395e-10	1.06048	4.51161e-07	-4.97395e-10	0.983816
50070243	chr22:50070243:A:T	5.29323e-19	-0.872318	0.876406	6.53071e-07	0.454643	0.899033
50070273	chr22:50070273:A:C	2.55941e-20	-1.57197	-1.45318	8.90063e-09	-1.48838	-1.45351
50070292	chr22:50070292:G:A	2.26909e-19	-1.03275	0.189794	2.6338e-07	0.243723	0.201864
50070321	chr22:50070321:G:A	1.39418e-19	-4.97395e-10	-1.33004	4.71035e-08	-4.97395e-10	-1.27566
50070352	chr22:50070352:A:G	2.16172e-20	-1.75258	-1.44144	7.28721e-09	-1.70201	-1.43988
50070466	chr22:50070466:A:G	2.67173e-20	-1.54041	-1.44179	9.30395e-09	-1.45387	-1.4437
50070661	chr22:50070661:G:C	8.30153e-18	-4.97395e-10	2.75669	2.72484e-06	-4.97395e-10	2.78215
50070767	chr22:50070767:G:A	9.39142e-20	-0.956073	-0.769055	5.87983e-08	-0.273376	-0.780521
50071246	chr22:50071246:T:C	6.82179e-20	-2.05056	0.00575288	5.16004e-08	-1.08946	-0.0950171
50071323	chr22:50071323:C:T	1.26423e-19	-4.97395e-10	-1.42787	4.16288e-08	-4.97395e-10	-1.39922
50071586	chr22:50071586:C:T	1.74616e-19	-2.25809	1.15317	6.55241e-07	0.0578838	1.29911
50071590	chr22:50071590:T:C	2.59198e-20	-2.13796	-0.874548	1.47308e-08	-1.54538	-0.892686
50071829	chr22:50071829:T:C	3.3218e-20	-2.15063	-0.613789	2.04145e-08	-1.45139	-0.660374
50072104	chr22:50072104:A:T	5.56604e-20	-2.23818	-0.0100654	2.19137e-07	0.164605	0.0970852
50072376	chr22:50072376:C:T	1.12704e-19	-1.54274	-4.33526e-10	1.81718e-08	-2.22814	-4.33526e-10
50072420	chr22:50072420:T:C	2.15867e-19	-2.26593	1.37309	8.1946e-07	0.0649625	1.51567
50072496	chr22:50072496:G:A	2.93114e-19	-2.08707	1.50012	1.53659e-07	-1.7289	1.63562
50072799	chr22:50072799:T:C	1.16632e-19	-1.50849	-4.33526e-10	9.05148e-08	-0.622496	-4.33526e-10
50072945	chr22:50072945:T:C	1.94136e-19	-2.14527	1.14632	1.2815e-06	0.7611	1.26668
50072973	chr22:50072973:A:C	8.91065e-20	-0.951003	-0.826675	7.94316e-09	-2.2909	-0.764801
50073275	chr22:50073275:A:G	1.25885e-19	-4.97395e-10	-1.43215	4.13688e-08	-4.97395e-10	-1.40548
50073317	chr22:50073317:C:T	8.79443e-20	-0.839013	-0.951793	5.71669e-08	-0.12413	-0.957903
50073378	chr22:50073378:C:T	6.38643e-20	-2.11075	-4.33526e-10	1.70287e-08	-2.29311	-4.33526e-10
50073390	chr22:50073390:G:A	7.38851e-20	-1.965	-4.33526e-10	1.07238e-06	1.84963	-4.33526e-10
50073683	chr22:50073683:G:A	5.31813e-20	-2.2938	-4.33526e-10	1.69441e-08	-2.29809	-4.33526e-10
50073906	chr22:50073906:A:G	1.47532e-19	-4.97395e-10	-1.27346	4.65243e-08	-4.97395e-10	-1.28804
50074188	chr22:50074188:C:T	1.05346e-18	1.66442	-0.972091	1.39324e-08	-1.29704	-1.19675
50074796	chr22:50074796:TG:T	3.4748e-20	-1.32967	-1.38971	4.40719e-09	-2.26648	-1.37829
50074976	chr22:50074976:A:C	2.4208e-20	-1.75772	-1.32311	4.48264e-09	-2.25358	-1.37421
50075285	chr22:50075285:T:G	3.68195e-20	-1.54416	-1.11733	1.31449e-08	-1.46022	-1.09176
50075355	chr22:50075355:G:A	1.9481e-19	-2.25328	1.2578	7.83129e-07	0.157156	1.37813
50075442	chr22:50075442:C:T	7.84588e-19	1.34798	-0.950331	1.04022e-08	-2.28416	-0.50183
50076032	chr22:50076032:T:C	2.13067e-19	-2.20196	1.29605	1.09029e-06	0.447968	1.41822
50076283	chr22:50076283:G:A	5.18658e-20	-0.893068	-1.42578	3.41066e-08	-0.172203	-1.42632
50076470	chr22:50076470:A:G	6.62734e-20	-0.62161	-1.45211	4.22412e-09	-2.23942	-1.44778
50076577	chr22:50076577:G:A	1.78815e-19	-4.97395e-10	-1.08116	5.43614e-08	-4.97395e-10	-1.13236
50076753	chr22:50076753:A:C	1.5203e-19	-4.97395e-10	-1.24343	4.81379e-08	-4.97395e-10	-1.25394
50076807	chr22:50076807:T:C	1.25555e-19	-4.97395e-10	-1.43477	4.12074e-08	-4.97395e-10	-1.40939
50076844	chr22:50076844:G:A	4.66774e-20	-1.02598	-1.39827	2.84573e-08	-0.373867	-1.40574
50077030	chr22:50077030:G:A	5.27937e-20	-1.99242	-0.308702	4.96443e-08	-0.82703	-0.396096
50077208	chr22:50077208:G:A	2.83156e-17	-4.97395e-10	3.98366	8.37338e-06	-4.97395e-10	3.9048
50077337	chr22:50077337:C:T	1.93572e-19	-2.21782	1.21596	9.14817e-07	0.354865	1.33585
50077611	chr22:50077611:C:T	1.25438e-19	-4.97395e-10	-1.4357	3.98846e-08	-4.97395e-10	-1.44202
50077766	chr22:50077766:T:C	4.09576e-20	-1.10271	-1.45226	3.98371e-09	-2.29237	-1.45342
50078226	chr22:50078226:G:A	1.84535e-19	-4.97395e-10	-1.04967	5.5983e-08	-4.97395e-10	-1.10296
50078488	chr22:50078488:C:T	1.36584e-19	-4.97395e-10	-1.35057	4.30861e-08	-4.97395e-10	-1.36481
50078900	chr22:50078900:G:A	1.80008e-19	-2.21581	1.1413	8.71834e-07	0.377578	1.26501
50079009	chr22:50079009:C:T	1.37213e-19	-4.97395e-10	-1.34598	4.34054e-08	-4.97395e-10	-1.35743
50079252	chr22:50079252:C:A	1.59839e-19	-4.97395e-10	-1.19334	4.90326e-08	-4.97395e-10	-1.23552
50079348	chr22:50079348:C:T	1.4513e-18	2.39539	-1.38268	5.64226e-09	-2.29836	-1.09936
50079767	chr22:50079767:T:C	1.69501e-17	-4.97395e-10	3.47052	4.84959e-06	-4.97395e-10	3.35864
50079797	chr22:50079797:A:C	4.71642e-20	-1.06399	-1.34989	7.98715e-08	0.611991	-1.35958
50080222	chr22:50080222:G:A	3.70847e-18	-4.97395e-10	1.95087	1.10578e-06	-4.97395e-10	1.88029
50080266	chr22:50080266:A:G	2.41347e-19	-4.97395e-10	-0.781276	7.53507e-08	-4.97395e-10	-0.805856
50080294	chr22:50080294:A:G	2.14924e-20	-2.0438	-1.15601	1.5387e-08	-1.22497	-1.16952
50080749	chr22:50080749:A:G	6.0822e-19	-4.97395e-10	0.143027	1.85001e-07	-4.97395e-10	0.0923501
50080903	chr22:50080903:G:C	7.52841e-20	-1.94624	-4.33526e-10	1.16727e-06	1.93442	-4.33526e-10
50081151	chr22:50081151:C:T	2.94788e-19	-1.87978	1.29853	6.89208e-08	-2.29118	1.39613
50081211	chr22:50081211:C:T	1.07882e-19	-1.58648	-4.33526e-10	1.86758e-08	-2.20078	-4.33526e-10
50081439	chr22:50081439:ACAGCCTTCTTGTCCT:A	1.36412e-19	-1.35183	-4.33526e-10	7.70948e-08	-0.782973	-4.33526e-10
50081553	chr22:50081553:C:A	1.36667e-19	-1.34996	-4.33526e-10	7.7095e-08	-0.782971	-4.33526e-10
50081610	chr22:50081610:C:T	5.53367e-20	-2.25407	-4.33526e-10	1.74402e-08	-2.26923	-4.33526e-10
50081703	chr22:50081703:G:T	1.28558e-19	-4.97395e-10	-1.41113	4.23304e-08	-4.97395e-10	-1.3825
50081762	chr22:50081762:G:A	2.14662e-19	-2.16629	1.26785	7.38411e-08	-2.18127	1.35518
50081955	chr22:50081955:G:A	5.36354e-20	-2.2853	-4.33526e-10	2.28147e-08	-2.00061	-4.33526e-10
50082139	chr22:50082139:G:C	3.54892e-18	-4.97395e-10	1.90689	1.04231e-06	-4.97395e-10	1.82119
50082174	chr22:50082174:CCGCGGCTTGCGGGCCAGAGGGGCATGGGGTCCGCGGCTTGCGGGCCAGAGGGGCATGGGGTG:C	1.30068e-19	-2.18978	0.790329	4.75477e-08	-2.15786	0.891584
50082290	chr22:50082290:A:C	3.95574e-19	-4.97395e-10	-0.287172	1.30944e-07	-4.97395e-10	-0.253243
50082409	chr22:50082409:C:T	7.66563e-19	-1.98805	2.36246	2.80236e-07	-2.20378	2.71141
50082450	chr22:50082450:A:G	1.54358e-19	-2.18386	0.955624	5.48467e-08	-2.15876	1.0353
50082467	chr22:50082467:G:A	2.09144e-20	-1.80752	-1.41955	2.46418e-08	-0.498227	-1.42534
50082728	chr22:50082728:A:G	1.47387e-19	-2.19681	0.922363	5.38334e-08	-2.14349	1.00138
50083135	chr22:50083135:C:T	3.27065e-19	-4.97395e-10	-0.477351	1.01618e-07	-4.97395e-10	-0.506787
50083352	chr22:50083352:C:A	1.56544e-19	-2.17473	0.960557	5.4593e-08	-2.16786	1.03976
50083646	chr22:50083646:C:T	1.02583e-19	-1.63684	-4.33526e-10	1.69995e-08	-2.29483	-4.33526e-10
50083707	chr22:50083707:T:C	1.41612e-19	-2.19415	0.879735	5.14393e-08	-2.14718	0.959577
50083724	chr22:50083724:G:A	6.21078e-20	-1.11706	-1.02157	6.38412e-09	-2.29001	-0.984189
50083733	chr22:50083733:C:G	1.42703e-19	-4.97395e-10	-1.30675	4.63223e-08	-4.97395e-10	-1.29239
50084032	chr22:50084032:G:A	8.22213e-18	-4.97395e-10	2.74707	2.40979e-06	-4.97395e-10	2.65929
50084037	chr22:50084037:C:T	5.29222e-20	-1.52547	-0.773218	2.86525e-08	-0.978734	-0.794035
50084273	chr22:50084273:C:T	3.53521e-19	-4.97395e-10	-0.399567	1.05145e-07	-4.97395e-10	-0.47267
50084501	chr22:50084501:A:G	2.91659e-20	-1.68202	-1.21248	3.81426e-08	-0.26418	-1.2225
50084649	chr22:50084649:C:T	5.32219e-20	-2.29304	-4.33526e-10	1.04825e-07	-0.475718	-4.33526e-10
50084978	chr22:50084978:A:G	2.6666e-19	-4.97395e-10	-0.681534	7.75188e-08	-4.97395e-10	-0.777489
50085004	chr22:50085004:T:C	1.70258e-19	0.253405	-1.3836	6.15408e-09	-2.18837	-1.12253
50085241	chr22:50085241:G:A	2.5955e-18	-4.97395e-10	1.59402	7.80611e-07	-4.97395e-10	1.53207
50085316	chr22:50085316:A:G	6.12861e-20	-2.15196	-4.33526e-10	1.7005e-08	-2.2945	-4.33526e-10
50085451	chr22:50085451:G:A	5.49572e-20	-2.26096	-4.33526e-10	1.73354e-08	-2.27526	-4.33526e-10
50085856	chr22:50085856:C:T	1.16424e-19	-2.25677	0.746494	4.26969e-07	0.0686879	0.860013
50086638	chr22:50086638:C:T	1.51173e-20	-2.1202	-1.43146	4.25017e-09	-2.28323	-1.39782
50086695	chr22:50086695:C:T	2.38077e-19	-2.27765	1.48274	7.63339e-07	-0.10461	1.6143
50087094	chr22:50087094:T:C	1.75863e-20	-2.02076	-1.37963	4.27729e-09	-2.25057	-1.42412
50087122	chr22:50087122:G:T	1.73401e-20	-2.0282	-1.38629	4.24785e-09	-2.25336	-1.42824
50088814	chr22:50088814:A:G	1.33117e-19	-1.08258	-0.293705	1.84893e-08	-1.8312	-0.379613
50089389	chr22:50089389:G:A	1.40876e-18	-2.2209	3.20385	6.12015e-07	-2.03939	3.32814
50089703	chr22:50089703:A:G	1.77715e-18	-2.22602	3.44128	7.92212e-07	-2.01946	3.56628
50089779	chr22:50089779:G:A	1.29188e-19	-4.97395e-10	-1.40624	4.177e-08	-4.97395e-10	-1.39583
50089864	chr22:50089864:C:T	1.11054e-19	-1.55749	-4.33526e-10	1.79455e-08	-2.24067	-4.33526e-10
50089933	chr22:50089933:C:T	3.4855e-20	-1.65491	-1.06141	4.72021e-08	-0.19265	-1.08092
50090140	chr22:50090140:A:T	1.54006e-18	-2.22885	3.30092	6.92233e-07	-2.01255	3.42446
50090705	chr22:50090705:T:C	1.22848e-18	-2.24601	3.09204	5.72468e-07	-1.98139	3.20334
50090717	chr22:50090717:C:T	9.35077e-19	-2.22646	2.79958	4.09783e-07	-2.02328	2.9109
50091012	chr22:50091012:T:G	2.26903e-19	-4.97395e-10	-0.842989	6.82456e-08	-4.97395e-10	-0.904896
50091478	chr22:50091478:T:C	4.38572e-19	-4.97395e-10	-0.183987	1.46626e-07	-4.97395e-10	-0.140122
50092072	chr22:50092072:A:T	1.23856e-18	-2.18605	3.04024	4.99216e-07	-2.08643	3.17146
50092434	chr22:50092434:C:T	1.28524e-18	-2.20898	3.10017	5.48959e-07	-2.05219	3.2322
50092496	chr22:50092496:G:C	1.24982e-19	-4.97395e-10	-1.43934	4.06675e-08	-4.97395e-10	-1.42258
50092775	chr22:50092775:A:G	1.60926e-19	-1.75729	0.570722	4.68472e-08	-2.24586	0.964738
50092824	chr22:50092824:A:G	9.31128e-19	-2.21899	2.78787	3.99072e-07	-2.03854	2.89968
50092901	chr22:50092901:G:C	2.86079e-19	-4.97395e-10	-0.611242	8.65399e-08	-4.97395e-10	-0.667403
50093142	chr22:50093142:C:G	2.19566e-20	-1.92944	-1.249	1.36547e-08	-1.25741	-1.25652
50093854	chr22:50093854:G:T	8.79896e-19	-2.23284	2.74514	3.93057e-07	-2.00871	2.85465
50094122	chr22:50094122:T:A	1.98165e-20	-1.83015	-1.45085	2.46762e-08	-0.473813	-1.44836
50094169	chr22:50094169:C:G	9.03259e-19	-2.21987	2.75837	3.87398e-07	-2.03633	2.86777
50094353	chr22:50094353:C:T	8.9419e-19	-2.19455	2.72296	3.59496e-07	-2.07467	2.83137
50094551	chr22:50094551:C:T	1.49637e-19	-1.02519	-0.234103	2.03114e-08	-1.79648	-0.32035
50094601	chr22:50094601:G:A	8.5734e-19	-2.20361	2.68993	3.52165e-07	-2.06255	2.79865
50094685	chr22:50094685:A:T	9.48525e-19	-2.22269	2.81009	4.11657e-07	-2.02821	2.92039
50094845	chr22:50094845:C:G	5.32535e-20	-2.29245	-4.33526e-10	1.69452e-08	-2.29802	-4.33526e-10
50094980	chr22:50094980:C:T	8.27028e-19	-2.2162	2.66653	3.50846e-07	-2.04246	2.7748
50094993	chr22:50094993:C:T	3.32498e-18	1.74736	0.0943489	3.38295e-08	-2.27604	0.66936
50095318	chr22:50095318:G:A	3.75393e-19	-2.23213	1.89259	1.66505e-07	-2.01173	1.99875
50095331	chr22:50095331:G:A	5.33161e-20	-2.29127	-4.33526e-10	2.20077e-08	-2.03662	-4.33526e-10
50096111	chr22:50096111:C:T	1.2397e-19	-4.97395e-10	-1.44747	3.98905e-08	-4.97395e-10	-1.44187
50096153	chr22:50096153:C:A	3.55261e-19	-2.24456	1.8499	1.63802e-07	-1.98446	1.95511
50096445	chr22:50096445:A:G	5.53608e-20	-2.25364	-4.33526e-10	1.71863e-08	-2.2839	-4.33526e-10
50096480	chr22:50096480:T:G	3.4213e-19	-2.23933	1.80701	1.55452e-07	-1.99365	1.91198
50096523	chr22:50096523:G:T	2.80244e-18	1.90481	-0.234075	2.2808e-08	-2.2854	0.284506
50096887	chr22:50096887:A:G	7.62179e-19	-2.23375	2.60243	3.42099e-07	-2.00654	2.71363
50097005	chr22:50097005:T:C	8.43957e-20	-1.1983	-0.633698	1.24707e-08	-1.90482	-0.699806
50097498	chr22:50097498:T:C	8.04569e-19	-2.22189	2.64468	3.47615e-07	-2.03166	2.75474
50097603	chr22:50097603:T:C	1.65018e-19	-4.97395e-10	-1.16146	5.4097e-08	-4.97395e-10	-1.13723
50097632	chr22:50097632:G:A	3.09319e-18	2.07311	-0.303661	2.08463e-08	-2.29268	0.201851
50098117	chr22:50098117:A:G	7.60918e-19	-2.22308	2.5901	3.30268e-07	-2.02788	2.69977
50098337	chr22:50098337:T:C	1.09116e-19	-1.43162	-0.143482	1.40594e-08	-2.06292	-0.4218
50098498	chr22:50098498:T:C	5.33688e-20	-2.29028	-4.33526e-10	1.69558e-08	-2.2974	-4.33526e-10
50098561	chr22:50098561:G:A	9.60945e-19	-2.22345	2.82385	4.17397e-07	-2.03011	2.93613
50098806	chr22:50098806:A:T	8.65594e-19	-2.20629	2.70219	3.58666e-07	-2.05885	2.81323
50098977	chr22:50098977:A:G	2.29349e-19	-0.832265	-4.33526e-10	3.4466e-08	-1.58803	-4.33526e-10
50099253	chr22:50099253:T:G	9.49268e-19	-2.2199	2.80809	4.08632e-07	-2.03563	2.92044
50099317	chr22:50099317:C:T	5.97546e-19	-4.97395e-10	0.125321	1.83687e-07	-4.97395e-10	0.0852244
50099323	chr22:50099323:C:T	1.97927e-18	1.92024	-0.597268	1.47578e-08	-2.2863	-0.149936
50099472	chr22:50099472:C:T	3.45376e-20	-2.01196	-0.713502	7.75384e-09	-2.29814	-0.781677
50099745	chr22:50099745:G:A	8.33654e-19	-2.21096	2.66926	3.49548e-07	-2.05107	2.7797
50099762	chr22:50099762:A:G	1.96402e-20	-1.84253	-1.4474	2.40074e-08	-0.505738	-1.44391
50099836	chr22:50099836:A:T	8.66363e-19	-2.21183	2.70863	3.64485e-07	-2.04926	2.81974
50099842	chr22:50099842:A:G	1.29923e-19	-4.97395e-10	-1.40057	4.08093e-08	-4.97395e-10	-1.4191
50100504	chr22:50100504:T:A	1.50414e-19	-4.97395e-10	-1.25412	4.86927e-08	-4.97395e-10	-1.24248
50100747	chr22:50100747:T:C	5.2334e-20	-0.861561	-1.4483	4.11807e-09	-2.29706	-1.41557
50100984	chr22:50100984:T:C	2.67319e-19	0.274992	-0.95406	6.01273e-09	-2.19376	-1.14037
50101085	chr22:50101085:C:T	1.37791e-19	-4.97395e-10	-1.34177	4.47793e-08	-4.97395e-10	-1.32626
50101700	chr22:50101700:C:T	3.24514e-19	-4.97395e-10	-0.48518	9.69817e-08	-4.97395e-10	-0.553487
50101920	chr22:50101920:G:A	1.85098e-20	-1.91288	-1.43633	2.1172e-08	-0.644266	-1.43106
50102026	chr22:50102026:A:G	9.67021e-19	-2.23804	2.84475	4.40411e-07	-1.99812	2.95782
50102245	chr22:50102245:A:G	9.07054e-19	-2.23478	2.77747	4.08541e-07	-2.00511	2.88969
50102337	chr22:50102337:T:C	1.38242e-19	-1.34476	0.00625593	2.11135e-08	-1.99183	-0.0862669
50102348	chr22:50102348:C:T	2.82122e-19	-4.97395e-10	-0.62517	8.53827e-08	-4.97395e-10	-0.680866
50102833	chr22:50102833:A:G	6.92894e-20	-0.577271	-1.45195	4.07359e-09	-2.276	-1.44749
50102987	chr22:50102987:A:G	1.83868e-18	-2.21966	3.46895	1.18287e-05	0.593162	3.65711
50103488	chr22:50103488:T:C	8.91201e-19	-2.2252	2.75026	3.89716e-07	-2.0247	2.86211
50103693	chr22:50103693:A:G	8.25345e-19	-2.23899	2.68728	3.7659e-07	-1.99513	2.79828
50103882	chr22:50103882:A:G	1.26772e-19	-4.97395e-10	-1.42512	4.02541e-08	-4.97395e-10	-1.4328
50104967	chr22:50104967:T:C	3.20207e-20	-1.91441	-0.886719	2.32177e-08	-1.07382	-0.909273
50105182	chr22:50105182:A:G	2.02882e-19	-4.97395e-10	-0.954883	6.30015e-08	-4.97395e-10	-0.984851
50105302	chr22:50105302:A:G	1.65499e-19	-4.97395e-10	-1.15855	5.44692e-08	-4.97395e-10	-1.13037
50105331	chr22:50105331:T:C	5.12329e-19	-2.21035	2.18181	2.10556e-07	-2.05142	2.27316
50105335	chr22:50105335:C:A	3.7796e-19	-4.97395e-10	-0.332721	1.2508e-07	-4.97395e-10	-0.299052
50105355	chr22:50105355:G:A	1.57652e-19	-1.20712	-4.33526e-10	2.39427e-08	-1.95235	-4.33526e-10
50105571	chr22:50105571:T:C	9.19672e-19	-2.2228	2.77931	3.99778e-07	-2.02857	2.89147
50106008	chr22:50106008:T:C	2.29754e-19	-0.830502	-4.33526e-10	3.45443e-08	-1.58577	-4.33526e-10
50106271	chr22:50106271:T:C	8.50693e-19	-2.27063	2.74917	4.20659e-07	-1.9383	2.85211
50106301	chr22:50106301:C:T	2.65092e-18	-2.24054	3.85569	1.22041e-06	-1.98909	3.96802
50106460	chr22:50106460:T:C	5.3348e-20	-2.29067	-4.33526e-10	2.2217e-08	-2.02715	-4.33526e-10
50106659	chr22:50106659:C:T	5.32123e-20	-2.29322	-4.33526e-10	2.09458e-08	-2.08607	-4.33526e-10
50107214	chr22:50107214:A:G	2.0198e-18	-2.21145	3.55469	8.42897e-07	-2.05307	3.6619
50107219	chr22:50107219:C:T	1.23284e-19	-4.97395e-10	-1.45302	3.94671e-08	-4.97395e-10	-1.45254
50107259	chr22:50107259:A:G	1.3326e-19	-1.3752	-4.33526e-10	9.50966e-08	-0.573116	-4.33526e-10
50107305	chr22:50107305:A:G	2.93638e-20	-1.43773	-1.45002	2.03967e-08	-0.660686	-1.45195
50107669	chr22:50107669:C:T	4.41017e-20	-1.28837	-1.19264	3.15321e-08	-0.466657	-1.21035
50107756	chr22:50107756:T:G	8.98795e-19	-2.22684	2.76038	3.95246e-07	-2.0208	2.87229
50107835	chr22:50107835:G:A	1.02345e-18	-2.22626	2.88968	4.49427e-07	-2.02302	3.00299
50108038	chr22:50108038:G:A	1.24992e-20	-2.29159	-1.45026	4.03156e-09	-2.28492	-1.44893
50108056	chr22:50108056:G:A	5.42478e-20	-2.27395	-4.33526e-10	2.3835e-08	-1.95686	-4.33526e-10
50108237	chr22:50108237:C:T	8.9963e-19	-2.21217	2.74664	3.80322e-07	-2.04542	2.85842
50108368	chr22:50108368:T:C	7.63305e-19	1.80771	-1.43757	4.22782e-09	-2.27129	-1.41503
50108415	chr22:50108415:T:A	8.56278e-19	-2.21699	2.70208	3.65927e-07	-2.03866	2.81308
50108439	chr22:50108439:G:T	8.7443e-19	-2.21778	2.72384	3.74728e-07	-2.0371	2.83529
50108471	chr22:50108471:C:T	8.91181e-19	-2.2113	2.73634	3.7533e-07	-2.04819	2.84799
50108542	chr22:50108542:A:G	9.19872e-19	-2.20668	2.7634	3.82839e-07	-2.05581	2.87542
50108602	chr22:50108602:C:T	5.36986e-20	-2.28412	-4.33526e-10	1.70109e-08	-2.29415	-4.33526e-10
50109100	chr22:50109100:C:T	9.59344e-19	-2.26638	2.86512	5.00275e-07	-1.89446	2.98161
50109129	chr22:50109129:T:C	1.60044e-20	-2.04105	-1.4536	4.16833e-09	-2.25849	-1.44201
50109283	chr22:50109283:A:G	1.45105e-18	-2.23666	3.2492	2.62834e-06	-0.641077	3.38717
50109435	chr22:50109435:C:T	9.66459e-19	-2.21646	2.82259	4.13734e-07	-2.03932	2.93653
50109492	chr22:50109492:AC:A	9.47054e-19	-2.16455	2.7504	3.56636e-07	-2.11356	2.86227
50109556	chr22:50109556:G:A	1.12883e-18	-2.14145	2.90288	4.05604e-07	-2.13857	3.01593
50109560	chr22:50109560:G:A	2.4897e-18	-4.97395e-10	1.55241	8.57377e-07	-4.97395e-10	1.62587
50109785	chr22:50109785:C:T	8.91782e-19	-2.21548	2.74119	3.80026e-07	-2.04073	2.85296
50109942	chr22:50109942:A:G	1.27684e-08	23.9105	-4.33526e-10	1.80849e-08	-2.23293	-4.33526e-10
50110175	chr22:50110175:C:T	3.50953e-19	-4.97395e-10	-0.406857	1.05101e-07	-4.97395e-10	-0.473086
50110197	chr22:50110197:A:C	9.86875e-19	-2.21891	2.84594	4.26808e-07	-2.03346	2.96179
50110279	chr22:50110279:C:A	9.34353e-19	-2.20231	2.77466	3.8417e-07	-2.06317	2.88625
50110309	chr22:50110309:C:T	9.93817e-19	-2.19976	2.8338	4.06432e-07	-2.0658	2.94521
50110420	chr22:50110420:G:A	9.35815e-19	-2.22209	2.796	4.06493e-07	-2.02918	2.90874
50110556	chr22:50110556:T:C	1.59423e-20	-2.05458	-1.44395	4.10187e-09	-2.26283	-1.45374
50110764	chr22:50110764:C:G	9.80523e-19	-2.1945	2.81508	3.95955e-07	-2.07469	2.92798
50111158	chr22:50111158:A:G	1.24891e-19	-4.97395e-10	-1.44007	3.98853e-08	-4.97395e-10	-1.442
50111984	chr22:50111984:G:A	4.30556e-20	-1.1199	-1.38511	4.2218e-09	-2.2854	-1.40235
50112060	chr22:50112060:G:A	6.35684e-20	-1.45889	-0.656505	3.57961e-08	-0.870785	-0.679387
50112584	chr22:50112584:C:T	2.02806e-19	-4.97395e-10	-0.955261	6.18269e-08	-4.97395e-10	-1.00367
50112771	chr22:50112771:G:A	2.03659e-19	-0.951065	-4.33526e-10	3.18165e-08	-1.66802	-4.33526e-10
50112883	chr22:50112883:A:G	9.4864e-19	-2.18472	2.77224	3.74875e-07	-2.08872	2.8873
50113126	chr22:50113126:G:A	1.26004e-19	-4.97395e-10	-1.4312	4.00493e-08	-4.97395e-10	-1.4379
50113280	chr22:50113280:G:C	1.10754e-18	-4.97395e-10	0.742389	3.28329e-07	-4.97395e-10	0.666006
50113395	chr22:50113395:A:G	1.10333e-18	-2.2027	2.94128	4.56104e-07	-2.0615	3.05621
50113543	chr22:50113543:G:A	5.29548e-20	-2.29807	-4.33526e-10	1.70189e-08	-2.29368	-4.33526e-10
50113849	chr22:50113849:C:T	4.88997e-19	-2.19017	2.11502	1.93732e-07	-2.08539	2.22386
50114003	chr22:50114003:C:T	2.10672e-19	-4.97395e-10	-0.917207	6.40798e-08	-4.97395e-10	-0.967881
50114011	chr22:50114011:C:T	1.09323e-18	-4.97395e-10	0.729382	3.31593e-07	-4.97395e-10	0.675898
50114307	chr22:50114307:T:C	8.78206e-19	-2.18226	2.69264	3.45006e-07	-2.09117	2.80672
50114719	chr22:50114719:C:T	1.01937e-18	-2.18652	2.84595	4.04989e-07	-2.08594	2.96179
50114847	chr22:50114847:C:G	1.90985e-19	-4.97395e-10	-1.01532	5.83969e-08	-4.97395e-10	-1.06075
50115085	chr22:50115085:A:T	8.93715e-19	-2.20109	2.72897	3.67725e-07	-2.06424	2.84357
50115625	chr22:50115625:G:C	1.1269e-18	0.149602	0.610116	5.67772e-08	-2.13947	1.0506
50115761	chr22:50115761:C:T	2.49146e-18	-4.97395e-10	1.55311	8.57604e-07	-4.97395e-10	1.62613
50115835	chr22:50115835:G:A	9.79772e-20	-0.885137	-0.797638	8.352e-09	-2.28726	-0.718252
50115916	chr22:50115916:G:A	1.16671e-18	-4.97395e-10	0.794431	3.539e-07	-4.97395e-10	0.741006
50116049	chr22:50116049:C:T	1.53725e-19	-4.97395e-10	-1.23235	5.02634e-08	-4.97395e-10	-1.21073
50116870	chr22:50116870:G:T	3.14893e-18	2.32879	-0.541481	1.18599e-08	-1.84856	-0.80629
50117062	chr22:50117062:AACTCTGTC:A	1.23197e-19	-4.97395e-10	-1.45372	3.96361e-08	-4.97395e-10	-1.44827
50117190	chr22:50117190:C:T	5.65026e-20	-2.03878	-0.194444	5.09056e-08	-0.908768	-0.289267
50117206	chr22:50117206:C:T	1.75599e-18	-1.97032	3.17359	1.50636e-05	1.1308	3.36123
50117257	chr22:50117257:A:C	4.55461e-20	-1.06659	-1.38219	4.34341e-09	-2.29474	-1.36461
50117396	chr22:50117396:T:A	3.00704e-17	-2.24333	6.28711	4.93294e-05	-0.729833	6.4081
50117441	chr22:50117441:C:T	1.54316e-19	-4.97395e-10	-1.22851	5.04563e-08	-4.97395e-10	-1.2069
50117902	chr22:50117902:C:T	4.99944e-17	5.78333	-1.23117	4.44885e-09	-2.19658	-1.43878
50118058	chr22:50118058:G:A	4.20819e-17	5.35506	-0.975194	9.81464e-09	-2.22493	-0.619206
50118307	chr22:50118307:G:A	4.5657e-20	-1.17066	-1.2757	3.43651e-08	-0.300576	-1.29039
50118386	chr22:50118386:A:G	4.0346e-19	0.401598	-0.66903	7.77202e-09	-2.16414	-0.913339
50118691	chr22:50118691:C:A	3.73537e-19	0.388523	-0.733015	7.34602e-09	-2.16764	-0.966207
50118895	chr22:50118895:G:A	1.63353e-19	-4.97395e-10	-1.1716	5.33084e-08	-4.97395e-10	-1.15192
50118978	chr22:50118978:A:G	4.0339e-18	2.9672	-0.932227	2.50388e-08	-0.782047	-1.12553
50119162	chr22:50119162:AC:A	1.79354e-19	-0.68331	-0.394841	2.07563e-08	-1.60383	-0.491327
50119211	chr22:50119211:C:T	2.23987e-18	-1.95894	3.4056	1.93584e-05	1.14933	3.59354
50119977	chr22:50119977:C:T	8.69452e-19	-2.19582	2.69618	3.50646e-07	-2.07504	2.80681
50120076	chr22:50120076:G:A	3.47933e-19	0.326764	-0.742265	7.18662e-09	-2.18185	-0.973943
50120112	chr22:50120112:G:T	2.32882e-19	-0.816979	-4.33526e-10	3.4856e-08	-1.57678	-4.33526e-10
50120517	chr22:50120517:A:G	4.67442e-20	-1.7024	-0.720422	8.49562e-09	-2.29898	-0.689477
50120818	chr22:50120818:G:A	3.89826e-19	0.404087	-0.705896	7.53518e-09	-2.16433	-0.944096
50121409	chr22:50121409:C:G	3.5114e-19	0.280438	-0.686763	7.45489e-09	-2.19092	-0.928223
50121524	chr22:50121524:G:A	1.5899e-18	2.55451	-1.4506	4.28149e-09	-2.29895	-1.37476
50121578	chr22:50121578:A:G	1.24755e-19	-4.97395e-10	-1.44116	3.97393e-08	-4.97395e-10	-1.44567
50121769	chr22:50121769:G:A	1.43454e-19	-4.97395e-10	-1.30149	4.61314e-08	-4.97395e-10	-1.29652
50121943	chr22:50121943:C:T	3.80653e-19	0.367039	-0.692661	7.55493e-09	-2.17267	-0.933137
50122873	chr22:50122873:G:A	9.89275e-20	-1.18105	-0.492072	1.43698e-08	-1.89463	-0.568248
50122988	chr22:50122988:A:G	1.93682e-18	-2.17139	3.47268	7.48937e-07	-2.10718	3.59782
50123027	chr22:50123027:C:T	1.5156e-18	2.22158	-1.16553	7.79184e-09	-2.29521	-0.77972
50123155	chr22:50123155:C:T	3.30155e-20	-1.37162	-1.39891	4.24222e-09	-2.27067	-1.41226
50123369	chr22:50123369:T:G	2.86493e-18	2.2662	-0.573415	1.49653e-08	-2.29848	-0.123792
50123372	chr22:50123372:A:G	3.33393e-19	-4.97395e-10	-0.458189	1.02666e-07	-4.97395e-10	-0.496531
50123421	chr22:50123421:A:G	2.17191e-19	-4.97395e-10	-0.886733	6.71226e-08	-4.97395e-10	-0.921489
50123655	chr22:50123655:A:G	1.07586e-19	-1.58922	-4.33526e-10	6.16516e-08	-1.00651	-4.33526e-10
50123882	chr22:50123882:G:C	9.32134e-19	-2.17556	2.74553	3.59852e-07	-2.10183	2.85952
50124516	chr22:50124516:C:T	2.9391e-18	2.25617	-0.537815	1.54916e-08	-2.29789	-0.0898229
50124711	chr22:50124711:T:C	6.57973e-20	-0.646178	-1.43475	4.02485e-09	-2.28238	-1.45314
50124924	chr22:50124924:G:A	1.02524e-18	-4.97395e-10	0.665172	2.97821e-07	-4.97395e-10	0.568482
50125765	chr22:50125765:G:A	1.25438e-19	-4.97395e-10	-1.4357	4.03376e-08	-4.97395e-10	-1.43072
50125783	chr22:50125783:G:T	1.38304e-18	2.41819	-1.45366	4.40849e-09	-2.29835	-1.34613
50125809	chr22:50125809:G:A	9.81192e-19	-2.18399	2.80524	3.86755e-07	-2.09078	2.92056
50125951	chr22:50125951:C:T	9.27654e-19	-2.20442	2.76956	3.87538e-07	-2.05289	2.8847
50125984	chr22:50125984:A:G	2.091e-20	-1.82118	-1.4061	2.78774e-08	-0.417611	-1.38258
50125990	chr22:50125990:C:T	9.26746e-19	-2.1854	2.74957	3.65987e-07	-2.08798	2.86257
50126013	chr22:50126013:C:T	1.04735e-18	-2.18358	2.87008	4.12204e-07	-2.09164	2.98515
50126081	chr22:50126081:T:C	9.89045e-19	-2.18556	2.81479	3.91394e-07	-2.08883	2.93053
50126321	chr22:50126321:C:A	5.50513e-20	-2.25925	-4.33526e-10	1.70568e-08	-2.29146	-4.33526e-10
50126407	chr22:50126407:T:C	1.42818e-19	-1.30594	-4.33526e-10	4.29599e-08	-1.36774	-4.33526e-10
50126494	chr22:50126494:T:C	7.57971e-19	-4.97395e-10	0.363135	2.33558e-07	-4.97395e-10	0.325421
50126602	chr22:50126602:GCT:G	1.82224e-19	-4.97395e-10	-1.06227	5.58971e-08	-4.97395e-10	-1.1045
50126885	chr22:50126885:A:G	1.77097e-20	-1.95121	-1.44219	4.28883e-09	-2.21835	-1.45365
50126938	chr22:50126938:C:T	6.41269e-20	-0.701213	-1.40543	4.04527e-09	-2.28799	-1.44247
50127090	chr22:50127090:G:A	5.30224e-20	-2.2968	-4.33526e-10	2.11807e-08	-2.07492	-4.33526e-10
50127154	chr22:50127154:A:G	1.09836e-18	-2.17752	2.91159	4.27027e-07	-2.09945	3.02828
50127260	chr22:50127260:G:A	4.1248e-20	-1.09614	-1.45177	3.28725e-08	-0.182278	-1.4531
50127326	chr22:50127326:G:A	5.2963e-20	-2.29792	-4.33526e-10	1.69324e-08	-2.29878	-4.33526e-10
50127479	chr22:50127479:A:G	1.00593e-18	-2.16876	2.81492	3.82851e-07	-2.1106	2.93024
50127858	chr22:50127858:C:T	4.53332e-20	-2.27462	-0.178845	1.49173e-08	-2.26086	-0.16463
50128166	chr22:50128166:A:G	1.28291e-19	-4.97395e-10	-1.41321	4.06636e-08	-4.97395e-10	-1.42268
50128205	chr22:50128205:G:C	6.64127e-19	-2.29387	2.52483	3.71433e-07	-1.83929	2.62865
50128309	chr22:50128309:A:G	1.62591e-19	-4.97395e-10	-1.17627	5.33169e-08	-4.97395e-10	-1.15176
50128310	chr22:50128310:T:C	1.32029e-19	-4.97395e-10	-1.38449	4.17943e-08	-4.97395e-10	-1.39525
50128352	chr22:50128352:T:G	1.0952e-18	-2.16096	2.89214	4.10507e-07	-2.11913	3.00852
50128406	chr22:50128406:C:T	1.0374e-18	-2.16725	2.84421	3.93729e-07	-2.11229	2.95995
50128609	chr22:50128609:A:G	1.42689e-18	2.40403	-1.40829	4.01619e-09	-2.29833	-1.43934
50128712	chr22:50128712:T:C	1.56916e-19	-4.97395e-10	-1.2118	5.13652e-08	-4.97395e-10	-1.18905
50128839	chr22:50128839:G:A	2.53939e-18	-1.94336	3.51553	2.29362e-05	1.20343	3.70903
50129027	chr22:50129027:G:A	1.56764e-19	-4.97395e-10	-1.21277	5.14407e-08	-4.97395e-10	-1.18758
50129384	chr22:50129384:T:C	9.74733e-19	-4.97395e-10	0.614653	3.2776e-07	-4.97395e-10	0.664273
50129465	chr22:50129465:T:A	1.24897e-19	-4.97395e-10	-1.44002	3.97558e-08	-4.97395e-10	-1.44525
50129638	chr22:50129638:A:G	1.71848e-18	2.2689	-1.08721	8.70688e-09	-2.29652	-0.667379
50129654	chr22:50129654:A:T	5.60127e-20	-2.24193	-4.33526e-10	1.73147e-08	-2.27645	-4.33526e-10
50129922	chr22:50129922:T:C	2.56339e-19	-4.97395e-10	-0.721009	7.78253e-08	-4.97395e-10	-0.773543
50129966	chr22:50129966:C:G	9.52024e-19	-2.1968	2.78788	3.86979e-07	-2.07253	2.90289
50130092	chr22:50130092:A:G	6.57674e-20	-1.11833	-0.963058	4.08401e-08	-0.438744	-0.979602
50130134	chr22:50130134:G:C	1.00473e-18	-2.2055	2.85046	4.17883e-07	-2.05913	2.96632
50130142	chr22:50130142:G:A	1.01067e-18	-2.20558	2.85644	4.19779e-07	-2.06054	2.97226
50130360	chr22:50130360:T:A	2.61672e-19	-0.700416	-4.33526e-10	7.1315e-08	-0.860902	-4.33526e-10
50130417	chr22:50130417:A:C	2.34783e-19	-1.28538	0.476529	3.4038e-08	-1.95898	0.358449
50130673	chr22:50130673:GGAT:G	1.07062e-18	-2.21791	2.92639	4.59978e-07	-2.04031	3.04348
50130975	chr22:50130975:C:T	1.35674e-18	-2.19817	3.1435	5.489e-07	-2.07812	3.25803
50131022	chr22:50131022:G:A	1.43085e-13	13.6176	-1.10612	9.51008e-09	-1.43174	-1.44391
50131187	chr22:50131187:T:C	1.7235e-20	-2.15603	-1.26454	5.60828e-09	-2.15155	-1.25221
50131191	chr22:50131191:G:A	1.45698e-20	-2.28327	-1.30529	5.90587e-09	-2.0611	-1.29096
50131238	chr22:50131238:A:G	1.43859e-19	-2.09711	0.798428	5.26217e-08	-2.14023	0.975352
50131734	chr22:50131734:AAG:A	7.48672e-18	-1.98012	4.6335	5.67226e-05	1.07214	4.74577
50131735	chr22:50131735:AG:A	3.89108e-19	-4.97395e-10	-0.303653	1.30267e-07	-4.97395e-10	-0.258427
50131854	chr22:50131854:C:G	1.03993e-18	-2.19807	2.87746	4.23238e-07	-2.07297	2.9929
50131932	chr22:50131932:A:G	6.32719e-20	-0.688492	-1.43158	4.0087e-09	-2.28707	-1.45248
50131937	chr22:50131937:G:T	9.91505e-19	-2.21157	2.84328	4.1791e-07	-2.05158	2.95883
50131999	chr22:50131999:G:A	5.23497e-20	-0.954516	-1.35505	4.21564e-08	-0.0222197	-1.3644
50132326	chr22:50132326:G:C	7.80083e-07	26.207	1.8159	1.2203e-08	-2.08822	-0.538111
50132423	chr22:50132423:A:G	2.15201e-20	-1.99574	-1.20278	1.21285e-08	-1.32487	-1.30758
50132524	chr22:50132524:G:T	4.41819e-18	-4.97395e-10	2.12598	1.49616e-06	-4.97395e-10	2.18265
50132692	chr22:50132692:C:T	6.93385e-19	-2.29716	2.57123	4.0342e-07	-1.80364	2.67561
50132950	chr22:50132950:T:C	6.69853e-19	-2.29809	2.53764	3.97201e-07	-1.78521	2.64165
50132960	chr22:50132960:C:T	9.94777e-19	-2.2127	2.84771	4.20669e-07	-2.04959	2.96343
50133013	chr22:50133013:C:T	9.38475e-19	-2.21652	2.79326	3.9946e-07	-2.04235	2.90445
50133059	chr22:50133059:T:A	9.8143e-19	-2.22001	2.84151	4.24246e-07	-2.03489	2.95719
50133101	chr22:50133101:C:T	9.73597e-19	-2.22251	2.83599	4.23033e-07	-2.03214	2.95158
50133697	chr22:50133697:C:T	8.25891e-20	-1.85363	-4.33526e-10	1.88384e-08	-2.19211	-4.33526e-10
50133745	chr22:50133745:T:C	2.76184e-18	2.21759	-0.561449	1.49056e-08	-2.29744	-0.128836
50134319	chr22:50134319:A:T	8.59744e-19	-2.21791	2.70703	3.68021e-07	-2.04014	2.82027
50134321	chr22:50134321:GAA:G	9.74036e-19	-2.21804	2.83198	4.18012e-07	-2.04004	2.94755
50134341	chr22:50134341:A:G	1.04025e-18	-2.19224	2.87195	4.19025e-07	-2.07831	2.98824
50134794	chr22:50134794:C:T	9.59211e-19	-2.22876	2.82737	4.2448e-07	-2.01978	2.94263
50135261	chr22:50135261:C:T	9.37627e-19	-2.20929	2.78513	3.92717e-07	-2.05495	2.90003
50135601	chr22:50135601:A:G	1.29572e-19	-1.45194	0.0486625	2.07978e-08	-2.04307	-0.050093
50135715	chr22:50135715:C:A	5.52875e-20	-2.25496	-4.33526e-10	1.70344e-08	-2.29277	-4.33526e-10
50135797	chr22:50135797:G:C	5.29319e-20	-2.2985	-4.33526e-10	1.70081e-08	-2.29432	-4.33526e-10
50135846	chr22:50135846:A:AT	1.17184e-19	-1.50376	-4.33526e-10	3.56128e-08	-1.5553	-4.33526e-10
50135850	chr22:50135850:T:C	6.9621e-19	-4.97395e-10	0.278141	2.03064e-07	-4.97395e-10	0.18551
50135959	chr22:50135959:T:A	2.34154e-18	-1.89181	3.38287	2.36165e-05	1.36795	3.57375
50136495	chr22:50136495:A:G	9.95449e-19	2.08937	-1.45368	4.50896e-09	-2.28796	-1.33398
50136931	chr22:50136931:A:G	1.07256e-18	-2.20748	2.91777	4.58367e-07	-2.03755	3.03721
50136970	chr22:50136970:T:C	9.4818e-19	-2.20878	2.79581	4.05837e-07	-2.03554	2.91348
50137336	chr22:50137336:C:G	9.87141e-20	-1.67528	-4.33526e-10	6.37645e-08	-0.972813	-4.33526e-10
50137654	chr22:50137654:A:G	9.98482e-19	-2.20083	2.83955	4.18994e-07	-2.0477	2.95755
50137695	chr22:50137695:ACT:A	2.4802e-18	-4.97395e-10	1.54859	8.53857e-07	-4.97395e-10	1.62175
50138011	chr22:50138011:C:T	9.24527e-17	-4.97395e-10	5.16694	2.76277e-05	-4.97395e-10	5.09856
50138795	chr22:50138795:C:A	2.03265e-19	-0.952998	-4.33526e-10	5.92225e-07	1.25588	-4.33526e-10
50138895	chr22:50138895:G:A	7.45052e-20	-1.95664	-4.33526e-10	1.69322e-08	-2.29879	-4.33526e-10
50138945	chr22:50138945:G:A	1.64934e-19	-0.878703	-0.283261	2.12563e-08	-1.7022	-0.369161
50139092	chr22:50139092:A:G	2.10049e-18	-2.01481	3.39722	1.73728e-05	1.04351	3.59115
50139184	chr22:50139184:C:T	9.5753e-19	-2.15587	2.75272	3.61017e-07	-2.10899	2.8699
50139646	chr22:50139646:G:A	5.05715e-20	-1.06078	-1.28334	3.90814e-08	-0.164821	-1.29754
50139875	chr22:50139875:C:T	4.2746e-18	2.48138	-0.388445	1.8898e-08	-2.29862	0.109669
50140074	chr22:50140074:A:G	1.09842e-18	-2.16168	2.8958	4.21178e-07	-2.09929	3.01434
50140384	chr22:50140384:A:G	1.06869e-18	-2.16085	2.86753	4.09054e-07	-2.10059	2.98643
50140465	chr22:50140465:T:C	4.38518e-19	-4.97395e-10	-0.184109	1.46608e-07	-4.97395e-10	-0.14025
50140690	chr22:50140690:C:T	6.57018e-19	-2.28229	2.50249	3.47189e-07	-1.88693	2.60879
50140785	chr22:50140785:C:T	6.30264e-20	-1.30809	-0.815863	3.66444e-08	-0.691445	-0.835304
50141146	chr22:50141146:G:T	1.11444e-18	-2.15034	2.89894	4.17892e-07	-2.11152	3.01873
50141377	chr22:50141377:T:C	1.07164e-18	-2.166	2.87543	4.15312e-07	-2.09359	2.99461
50141620	chr22:50141620:G:A	3.01863e-19	-4.97395e-10	-0.557536	9.11632e-08	-4.97395e-10	-0.615358
50141684	chr22:50141684:G:C	1.23906e-18	-2.16861	3.02321	4.84046e-07	-2.09056	3.14473
50141839	chr22:50141839:C:G	1.41107e-19	-4.97395e-10	-1.31799	4.41317e-08	-4.97395e-10	-1.34083
50142265	chr22:50142265:G:T	5.29158e-20	-2.29881	-4.33526e-10	1.69488e-08	-2.29781	-4.33526e-10
50142270	chr22:50142270:C:T	1.56115e-18	-2.07838	3.16405	1.09599e-05	0.820667	3.35332
50142475	chr22:50142475:G:A	1.02422e-18	-2.16865	2.83283	3.96954e-07	-2.09051	2.94632
50142808	chr22:50142808:G:C	1.03512e-18	-2.15083	2.82559	3.87641e-07	-2.1119	2.94397
50142870	chr22:50142870:G:A	1.01064e-18	-2.15284	2.80367	3.80482e-07	-2.10837	2.9218
50142962	chr22:50142962:C:T	4.98105e-20	-2.29131	-0.0679733	2.03625e-08	-1.95063	-0.163684
50143278	chr22:50143278:T:C	5.07321e-19	-2.16649	2.12813	1.95536e-07	-2.08721	2.23495
50143461	chr22:50143461:C:A	9.52964e-19	-2.13207	2.72413	3.91225e-07	-1.99984	2.84111
50143530	chr22:50143530:C:T	1.59379e-19	-4.97395e-10	-1.19623	5.17801e-08	-4.97395e-10	-1.181
50143617	chr22:50143617:C:T	1.12106e-18	-2.13824	2.89276	4.10148e-07	-2.12416	3.01267
50143646	chr22:50143646:G:A	1.98803e-19	-4.97395e-10	-0.975194	5.699e-08	-4.97395e-10	-1.08513
50143798	chr22:50143798:G:A	5.331e-20	-2.29139	-4.33526e-10	2.11901e-08	-2.07448	-4.33526e-10
50143808	chr22:50143808:G:A	6.54427e-20	-0.854896	-1.23144	4.83466e-09	-2.29814	-1.25406
50143849	chr22:50143849:ACT:A	1.26935e-18	-2.10881	2.98757	4.38508e-07	-2.14938	3.10474
50144053	chr22:50144053:G:A	1.23196e-19	-4.97395e-10	-1.45373	3.94483e-08	-4.97395e-10	-1.45302
50144197	chr22:50144197:A:G	6.48954e-19	-2.28752	2.49537	3.50548e-07	-1.88368	2.61517
50144201	chr22:50144201:G:A	1.67606e-19	-0.78637	-0.359527	1.51694e-08	-2.09899	-0.309738
50144439	chr22:50144439:C:A	8.64145e-20	-1.69783	-0.110526	1.59044e-08	-2.29651	-0.0648985
50144631	chr22:50144631:A:G	1.23871e-19	-4.97395e-10	-1.44827	3.97791e-08	-4.97395e-10	-1.44467
50144641	chr22:50144641:GCA:G	1.24598e-19	-4.97395e-10	-1.44241	4.0097e-08	-4.97395e-10	-1.43671
50144643	chr22:50144643:A:G	1.38586e-19	-1.33602	-4.33526e-10	2.30062e-08	-1.99225	-4.33526e-10
50144754	chr22:50144754:T:G	4.37431e-19	-4.97395e-10	-0.186591	1.46268e-07	-4.97395e-10	-0.142569
50144782	chr22:50144782:C:T	3.08589e-19	-4.97395e-10	-0.535499	1.01788e-07	-4.97395e-10	-0.50512
50144823	chr22:50144823:T:C	2.19055e-20	-2.2499	-0.930875	1.1866e-08	-1.64414	-1.01019
50144824	chr22:50144824:G:A	7.68318e-20	-0.869401	-1.05649	5.55906e-09	-2.29186	-1.12072
50145701	chr22:50145701:G:A	5.37414e-20	-2.28333	-4.33526e-10	4.2397e-08	-1.38093	-4.33526e-10
50145772	chr22:50145772:A:C	1.68273e-18	-2.01798	3.17865	5.01202e-07	-2.21301	3.30201
50145987	chr22:50145987:C:T	1.25532e-19	-4.97395e-10	-1.43495	3.95937e-08	-4.97395e-10	-1.44934
50146252	chr22:50146252:G:A	4.74513e-18	-4.97395e-10	2.19736	1.4504e-06	-4.97395e-10	2.15158
50146264	chr22:50146264:C:T	1.72375e-18	-2.09828	3.28303	5.85728e-07	-2.16066	3.4055
50146372	chr22:50146372:G:A	6.61195e-20	-0.825904	-1.25014	6.09087e-09	-2.29363	-1.02759
50146391	chr22:50146391:C:A	1.2806e-19	-1.41501	-4.33526e-10	2.24341e-08	-2.01743	-4.33526e-10
50146745	chr22:50146745:T:G	6.85369e-20	-1.42483	-0.615306	1.00209e-08	-2.2987	-0.52463
50147099	chr22:50147099:G:A	4.54277e-20	-1.31764	-1.13374	3.09499e-08	-0.539369	-1.15627
50147166	chr22:50147166:G:A	1.74724e-19	-2.02842	0.92412	4.88207e-08	-2.2127	0.972849
50147986	chr22:50147986:G:C	1.49741e-18	-2.19194	3.23592	6.26269e-07	-2.05087	3.36264
50147991	chr22:50147991:C:T	5.49203e-20	-2.26163	-4.33526e-10	1.79479e-08	-2.24054	-4.33526e-10
50148244	chr22:50148244:G:C	2.26507e-18	-2.17687	3.63472	9.15621e-07	-2.07392	3.76552
50148374	chr22:50148374:G:C	1.53638e-18	-2.16614	3.23582	6.03153e-07	-2.08598	3.36014
50148438	chr22:50148438:G:A	1.97533e-18	-2.1934	3.51438	8.32152e-07	-2.05069	3.6467
50148476	chr22:50148476:C:A	2.38165e-19	-4.97395e-10	-0.794548	7.13728e-08	-4.97395e-10	-0.860093
50148558	chr22:50148558:C:G	6.05519e-20	-0.779272	-1.38474	4.95713e-09	-2.28685	-1.24033
50148866	chr22:50148866:G:A	8.75547e-11	18.928	-4.33526e-10	1.75891e-08	-2.26073	-4.33526e-10
50148915	chr22:50148915:C:T	1.80209e-18	-2.06315	3.29234	1.1518e-05	0.825192	3.39847
50148922	chr22:50148922:C:T	5.29518e-20	-2.29813	-4.33526e-10	1.69476e-08	-2.29789	-4.33526e-10
50149089	chr22:50149089:G:A	3.09724e-19	-4.97395e-10	-0.531828	1.02259e-07	-4.97395e-10	-0.500502
50149400	chr22:50149400:G:A	3.08906e-19	-4.97395e-10	-0.534474	9.32436e-08	-4.97395e-10	-0.592794
50149550	chr22:50149550:T:G	1.06401e-19	-0.51451	-1.08578	8.07103e-09	-2.21292	-0.826806
50149702	chr22:50149702:C:T	1.58024e-18	2.53827	-1.44045	4.16857e-09	-2.29808	-1.40236
50149724	chr22:50149724:G:A	2.23705e-18	-2.12784	3.57324	8.09413e-07	-2.13422	3.70252
50149996	chr22:50149996:C:T	1.26345e-19	-4.97395e-10	-1.4285	4.01326e-08	-4.97395e-10	-1.43582
50150046	chr22:50150046:A:G	4.22416e-20	-1.14511	-1.37899	4.43009e-09	-2.27959	-1.35999
50150279	chr22:50150279:G:C	1.49495e-18	-2.18666	3.229	6.13202e-07	-2.06314	3.35383
50150767	chr22:50150767:C:A	9.18286e-20	-0.434784	-1.3128	4.88871e-09	-2.25444	-1.28664
50151147	chr22:50151147:A:G	1.60298e-20	-2.04385	-1.44921	4.24616e-09	-2.22853	-1.45347
50151200	chr22:50151200:TCTC:T	5.30292e-20	-2.29667	-4.33526e-10	1.69325e-08	-2.29877	-4.33526e-10
50151578	chr22:50151578:G:GT	2.8811e-18	-2.15191	3.85033	1.10137e-06	-2.10503	3.98133
50151857	chr22:50151857:G:A	2.37933e-18	-2.15181	3.65887	9.09565e-07	-2.10441	3.78937
50152042	chr22:50152042:G:A	7.87408e-20	-0.449463	-1.45189	4.12922e-09	-2.25646	-1.45346
50152076	chr22:50152076:A:G	1.93553e-18	-2.15564	3.45627	7.43009e-07	-2.10129	3.58399
50152114	chr22:50152114:C:T	8.62276e-20	-0.508988	-1.30153	4.88985e-09	-2.26638	-1.27447
50152137	chr22:50152137:AACAG:A	7.22529e-19	-2.11724	2.43248	3.88307e-06	0.61554	2.52083
50152205	chr22:50152205:G:A	4.21104e-20	-2.04555	-0.481666	9.70391e-09	-2.29771	-0.557775
50152308	chr22:50152308:C:T	1.80889e-19	-4.97395e-10	-1.06962	5.50318e-08	-4.97395e-10	-1.1201
50152460	chr22:50152460:A:G	1.37061e-19	-4.97395e-10	-1.34709	4.32692e-08	-4.97395e-10	-1.36057
50153254	chr22:50153254:G:A	9.48183e-20	-0.315463	-1.40009	4.52427e-09	-2.23483	-1.38372
50153435	chr22:50153435:A:G	2.68202e-20	-1.527	-1.45136	4.5528e-08	0.134775	-1.44446
50153528	chr22:50153528:C:T	5.32518e-20	-2.29248	-4.33526e-10	1.69336e-08	-2.29871	-4.33526e-10
50153634	chr22:50153634:C:T	5.7008e-20	-2.22432	-4.33526e-10	1.84519e-08	-2.21284	-4.33526e-10
50153697	chr22:50153697:C:T	4.44148e-20	-1.07297	-1.40096	4.77949e-09	-2.29601	-1.26767
50153754	chr22:50153754:G:A	1.75871e-20	-2.09258	-1.30776	4.52586e-09	-2.29869	-1.31952
50153934	chr22:50153934:C:T	5.38767e-20	-2.28081	-4.33526e-10	2.16023e-08	-2.05521	-4.33526e-10
50154088	chr22:50154088:G:A	2.2596e-18	2.8642	-1.40877	4.07286e-09	-2.28696	-1.43671
50154095	chr22:50154095:G:A	1.2394e-19	-4.97395e-10	-1.44772	3.94639e-08	-4.97395e-10	-1.45262
50154211	chr22:50154211:G:A	9.90748e-18	-4.97395e-10	2.93354	3.40685e-06	-4.97395e-10	3.00553
50155312	chr22:50155312:G:C	5.30271e-20	-2.29671	-4.33526e-10	1.6933e-08	-2.29874	-4.33526e-10
50155323	chr22:50155323:C:T	1.33957e-19	-4.97395e-10	-1.36999	4.23562e-08	-4.97395e-10	-1.38189
50155432	chr22:50155432:C:T	1.40153e-18	-2.29769	3.2755	8.66194e-07	-1.75328	3.38938
50155910	chr22:50155910:T:G	2.05847e-18	-2.08358	3.44579	1.25793e-05	0.757727	3.55407
50155936	chr22:50155936:A:G	3.29318e-18	-4.97395e-10	1.8321	1.13759e-06	-4.97395e-10	1.90866
50156343	chr22:50156343:T:G	7.40873e-20	-2.06739	0.10512	1.71048e-08	-2.29541	0.00675683
50156406	chr22:50156406:A:G	3.66908e-20	-1.70755	-0.957438	2.05991e-08	-1.27785	-0.824913
50156753	chr22:50156753:T:A	1.8174e-18	-2.07915	3.3168	1.10881e-05	0.762424	3.4232
50156827	chr22:50156827:C:T	4.65257e-20	-1.80791	-0.619597	3.23775e-08	-1.0558	-0.594749
50156937	chr22:50156937:G:C	4.20893e-20	-1.18439	-1.34333	4.63201e-09	-2.27408	-1.32094
50157006	chr22:50157006:C:T	2.25322e-19	-0.752054	-0.0979235	2.69323e-08	-1.64375	-0.190932
50157024	chr22:50157024:C:T	5.32873e-20	-2.29181	-4.33526e-10	1.69359e-08	-2.29857	-4.33526e-10
50157193	chr22:50157193:C:T	4.45765e-20	-1.43182	-1.03848	2.94817e-08	-0.7097	-1.03454
50157212	chr22:50157212:T:G	5.94962e-19	-0.293358	0.414346	2.33757e-08	-2.24049	0.264182
50157413	chr22:50157413:T:C	6.05702e-20	-2.23329	0.0695798	1.94719e-08	-2.29701	0.137974
50157484	chr22:50157484:G:A	1.54341e-18	-2.00933	3.08356	1.10713e-05	1.00449	3.17962
50157625	chr22:50157625:T:G	1.73188e-18	-2.12238	3.31183	9.39578e-06	0.601826	3.41818
50157889	chr22:50157889:C:CATT	1.6083e-18	-2.05634	3.17176	1.04243e-05	0.846947	3.27694
50158226	chr22:50158226:G:A	5.5458e-20	-2.25188	-4.33526e-10	1.69677e-08	-2.2967	-4.33526e-10
50158334	chr22:50158334:G:A	4.59397e-19	-4.97395e-10	-0.137595	1.40212e-07	-4.97395e-10	-0.184854
50158374	chr22:50158374:C:A	1.27446e-19	-4.97395e-10	-1.41981	4.05142e-08	-4.97395e-10	-1.42636
50158482	chr22:50158482:T:C	1.26672e-19	-4.97395e-10	-1.42591	4.00965e-08	-4.97395e-10	-1.43672
50159037	chr22:50159037:C:T	1.22863e-18	2.27723	-1.43109	4.14011e-09	-2.29048	-1.4168
50159116	chr22:50159116:A:G	1.80364e-20	-1.93852	-1.4366	2.10088e-08	-0.661645	-1.42142
50159339	chr22:50159339:C:T	1.24112e-19	-4.97395e-10	-1.44632	3.957e-08	-4.97395e-10	-1.44994
50159550	chr22:50159550:C:T	7.78055e-19	-2.04406	2.43335	5.09018e-06	0.88632	2.52074
50159867	chr22:50159867:G:A	1.25529e-18	2.29078	-1.42317	4.1024e-09	-2.2909	-1.42554
50159869	chr22:50159869:A:G	2.17932e-19	-4.97395e-10	-0.883326	6.60466e-08	-4.97395e-10	-0.937648
50160122	chr22:50160122:G:A	8.37632e-20	-1.42013	-0.419382	1.80061e-08	-2.22902	-0.00827666
50160339	chr22:50160339:C:T	6.17683e-20	-2.14412	-4.33526e-10	1.80991e-08	-2.23214	-4.33526e-10
50160536	chr22:50160536:G:A	2.72155e-19	-4.97395e-10	-0.661138	9.0132e-08	-4.97395e-10	-0.626734
50160682	chr22:50160682:T:C	3.71228e-20	-1.2755	-1.37778	4.53023e-09	-2.25829	-1.35895
50160899	chr22:50160899:C:T	5.29706e-20	-2.29777	-4.33526e-10	1.70577e-08	-2.29141	-4.33526e-10
50162190	chr22:50162190:C:T	3.85138e-20	-1.83692	-0.779576	1.59651e-08	-1.7937	-0.563912
50162209	chr22:50162209:G:A	1.24452e-19	-4.97395e-10	-1.44359	3.95114e-08	-4.97395e-10	-1.45142
50162587	chr22:50162587:C:T	5.66325e-20	-2.23093	-4.33526e-10	5.99209e-07	1.2676	-4.33526e-10
50162634	chr22:50162634:T:C	2.17942e-20	-2.16273	-1.02314	8.41862e-09	-2.04365	-0.95391
50162765	chr22:50162765:A:G	1.61447e-19	-4.97395e-10	-1.18333	4.98609e-08	-4.97395e-10	-1.21877
50163272	chr22:50163272:C:T	4.28694e-19	-4.97395e-10	-0.206768	1.31433e-07	-4.97395e-10	-0.249512
50163292	chr22:50163292:G:A	9.5997e-20	-0.6371	-1.06609	1.20791e-08	-1.54104	-1.09549
50163333	chr22:50163333:C:T	1.88705e-19	-0.52033	-0.506994	2.09903e-08	-1.49664	-0.587308
50163478	chr22:50163478:C:T	2.29357e-20	-1.79995	-1.33487	7.78881e-08	0.586482	-1.35922
50163992	chr22:50163992:G:C	2.08671e-20	-1.87054	-1.3588	1.47683e-08	-1.08939	-1.34613
50164028	chr22:50164028:T:C	1.31759e-19	-4.97395e-10	-1.38654	4.14636e-08	-4.97395e-10	-1.40319
50164174	chr22:50164174:C:T	3.85932e-19	-4.97395e-10	-0.311849	1.17615e-07	-4.97395e-10	-0.36059
50164449	chr22:50164449:C:T	1.26506e-19	-4.97395e-10	-1.42722	4.0775e-08	-4.97395e-10	-1.41994
50164591	chr22:50164591:A:G	2.13008e-19	-0.423292	-0.482889	2.29897e-08	-1.43064	-0.562328
50165034	chr22:50165034:C:T	1.64074e-19	-4.97395e-10	-1.16719	5.29218e-08	-4.97395e-10	-1.15919
50165584	chr22:50165584:T:G	2.62794e-19	-2.01488	1.31874	1.87918e-06	0.99788	1.4127
50165762	chr22:50165762:G:T	2.85437e-19	-1.95106	1.33758	2.34841e-06	1.20185	1.43163
50165818	chr22:50165818:C:G	5.29644e-20	-2.29789	-4.33526e-10	1.70867e-08	-2.28971	-4.33526e-10
50166840	chr22:50166840:T:G	8.02262e-11	19.1478	-0.307176	7.84284e-09	-1.71428	-1.35413
50167386	chr22:50167386:G:C	5.81376e-20	-2.2047	-4.33526e-10	1.7158e-08	-2.28554	-4.33526e-10
50167616	chr22:50167616:G:A	1.15108e-18	0.780942	-4.33526e-10	1.1557e-07	-0.378132	-4.33526e-10
50167754	chr22:50167754:A:G	2.28617e-19	-2.17716	1.3417	1.72174e-07	-1.4076	1.4281
50167962	chr22:50167962:G:A	5.90222e-20	-2.1896	-4.33526e-10	3.73352e-08	-1.50807	-4.33526e-10
50167993	chr22:50167993:C:T	1.58927e-19	-0.530519	-0.668549	1.76885e-08	-1.51386	-0.741233
50168980	chr22:50168980:T:C	1.251e-19	-4.97395e-10	-1.4384	3.97345e-08	-4.97395e-10	-1.44579
50169164	chr22:50169164:G:T	1.67847e-19	-4.97395e-10	-1.14446	5.14075e-08	-4.97395e-10	-1.18822
50169194	chr22:50169194:A:G	1.2733e-19	-4.97395e-10	-1.42073	4.04749e-08	-4.97395e-10	-1.42733
50169253	chr22:50169253:G:A	1.41031e-19	-4.97395e-10	-1.31853	4.60032e-08	-4.97395e-10	-1.2993
50169370	chr22:50169370:A:G	3.80305e-19	-4.97395e-10	-0.326538	1.17245e-07	-4.97395e-10	-0.36374
50169522	chr22:50169522:C:G	1.93087e-19	-4.97395e-10	-1.00437	6.03915e-08	-4.97395e-10	-1.02716
50169849	chr22:50169849:C:G	1.78374e-20	-1.9614	-1.42482	5.09403e-08	0.238561	-1.43592
50170133	chr22:50170133:C:T	6.55799e-20	-2.08424	-4.33526e-10	2.6689e-08	-1.84376	-4.33526e-10
50171005	chr22:50171005:A:G	1.52828e-19	-4.97395e-10	-1.2382	4.81758e-08	-4.97395e-10	-1.25315
50171200	chr22:50171200:G:A	5.32087e-20	-2.29329	-4.33526e-10	2.21901e-08	-2.02836	-4.33526e-10
50171281	chr22:50171281:C:T	1.24983e-19	-4.97395e-10	-1.43933	3.96115e-08	-4.97395e-10	-1.44889
50171483	chr22:50171483:G:A	2.34226e-19	0.515714	-1.32694	1.05134e-08	-1.38348	-1.39188
50171778	chr22:50171778:C:T	1.35466e-19	-4.97395e-10	-1.35879	4.21214e-08	-4.97395e-10	-1.38745
50171869	chr22:50171869:CA:C	9.39535e-18	4.07819	-1.19773	4.16639e-09	-2.26627	-1.43469
50172169	chr22:50172169:T:G	7.22613e-20	-1.98722	-4.33526e-10	1.75289e-08	-2.26416	-4.33526e-10
50172199	chr22:50172199:G:A	3.12124e-20	-2.29875	-0.527939	2.04489e-07	0.672257	-0.47975
50172434	chr22:50172434:A:G	5.78194e-20	-2.21018	-4.33526e-10	1.823e-08	-2.22494	-4.33526e-10
50172625	chr22:50172625:A:G	3.82704e-19	-4.97395e-10	-0.320248	1.17382e-07	-4.97395e-10	-0.362577
50172882	chr22:50172882:C:A	2.68299e-18	2.68809	-1.06091	5.56249e-09	-2.27131	-1.14065
50173058	chr22:50173058:G:A	3.84286e-19	-4.97395e-10	-0.316123	1.28136e-07	-4.97395e-10	-0.274914
50173495	chr22:50173495:A:G	2.82552e-19	-4.97395e-10	-0.623647	8.78985e-08	-4.97395e-10	-0.651827
50173616	chr22:50173616:G:A	1.35653e-19	-4.97395e-10	-1.35741	4.46744e-08	-4.97395e-10	-1.32861
50173755	chr22:50173755:C:T	7.62961e-20	-0.524718	-1.40817	6.07596e-05	7.30658	-1.41991
50173826	chr22:50173826:T:C	6.06422e-19	-4.97395e-10	0.140066	1.87546e-07	-4.97395e-10	0.106017
50174280	chr22:50174280:G:T	1.2773e-19	-4.97395e-10	-1.41759	4.05837e-08	-4.97395e-10	-1.42464
50174664	chr22:50174664:C:T	1.27856e-19	0.0370341	-1.45364	0.000608745	9.64441	-1.45326
50174885	chr22:50174885:G:A	6.12068e-20	-2.15325	-4.33526e-10	4.32784e-08	-1.36036	-4.33526e-10
50175016	chr22:50175016:G:A	2.24565e-19	-4.97395e-10	-0.853343	7.24863e-08	-4.97395e-10	-0.844612
50175279	chr22:50175279:C:T	1.35662e-19	-4.97395e-10	-1.35735	4.28738e-08	-4.97395e-10	-1.36975
50175285	chr22:50175285:A:G	4.27817e-20	-2.26623	-0.245169	1.82262e-08	-1.93856	-0.286587
50175957	chr22:50175957:G:A	5.2911e-20	-2.2989	-4.33526e-10	1.6932e-08	-2.29881	-4.33526e-10
50176047	chr22:50176047:T:C	6.70971e-20	-0.612393	-1.44898	4.8911e-09	-2.08782	-1.45277
50176444	chr22:50176444:T:C	3.50603e-19	-4.97395e-10	-0.407856	1.16666e-07	-4.97395e-10	-0.368691
50176512	chr22:50176512:G:GC	2.86514e-19	0.755973	-1.3657	4.40868e-09	-2.25566	-1.38877
50177576	chr22:50177576:C:G	2.44607e-19	-4.97395e-10	-0.767857	7.6442e-08	-4.97395e-10	-0.791477
50177957	chr22:50177957:C:T	3.20146e-19	-4.97395e-10	-0.498733	9.95455e-08	-4.97395e-10	-0.527395
50178377	chr22:50178377:A:G	2.62887e-20	-1.60299	-1.39537	6.28528e-09	-1.93635	-1.35345
50178412	chr22:50178412:G:C	2.57961e-19	-4.97395e-10	-0.714702	8.05467e-08	-4.97395e-10	-0.739173
50178422	chr22:50178422:G:C	2.04517e-19	-4.97395e-10	-0.94686	6.40818e-08	-4.97395e-10	-0.967848
50179170	chr22:50179170:C:T	1.2819e-19	-4.97395e-10	-1.41399	4.0701e-08	-4.97395e-10	-1.42176
50179297	chr22:50179297:C:T	2.95349e-20	-1.4704	-1.41154	0.000609851	9.62004	-1.42708
50179394	chr22:50179394:G:A	2.80949e-19	-4.97395e-10	-0.629338	8.76429e-08	-4.97395e-10	-0.654739
50179400	chr22:50179400:C:T	1.97545e-19	-4.97395e-10	-0.981546	6.84301e-08	-4.97395e-10	-0.902196
50179539	chr22:50179539:T:C	1.87057e-19	0.403886	-1.43998	3.95838e-09	-2.29868	-1.45349
50179637	chr22:50179637:G:A	1.09228e-18	0.765918	-0.0374096	1.21136e-07	-0.173301	-0.157794
50179849	chr22:50179849:A:G	2.34568e-20	-1.7054	-1.40695	0.000336455	8.97482	-1.37661
50179893	chr22:50179893:A:G	1.85756e-19	-4.97395e-10	-1.04307	5.80838e-08	-4.97395e-10	-1.06612
50180086	chr22:50180086:T:C	2.70057e-19	-4.97395e-10	-0.668876	9.15457e-08	-4.97395e-10	-0.611171
50180212	chr22:50180212:C:T	1.07775e-19	-0.522369	-1.06509	0.00555779	11.4605	-1.05782
50180309	chr22:50180309:G:A	2.22946e-19	0.458953	-1.31954	4.44945e-09	-2.2899	-1.34533
50180368	chr22:50180368:C:G	1.47386e-20	-2.26328	-1.31377	1.76244e-07	1.34056	-1.2967
50180529	chr22:50180529:C:T	1.02278e-18	0.662771	-4.33526e-10	6.17884e-08	-1.00429	-4.33526e-10
50180618	chr22:50180618:G:A	1.49832e-19	-4.97395e-10	-1.25799	4.75168e-08	-4.97395e-10	-1.26693
50181491	chr22:50181491:A:G	1.71219e-19	-0.613738	-0.510827	9.58556e-09	-2.26927	-0.598486
50181531	chr22:50181531:G:A	1.60745e-19	-4.97395e-10	-1.18769	5.08171e-08	-4.97395e-10	-1.19978
50181907	chr22:50181907:G:A	1.79338e-19	-4.97395e-10	-1.07824	5.89127e-08	-4.97395e-10	-1.05195
50181918	chr22:50181918:C:T	2.4099e-20	-1.82341	-1.26193	4.88648e-09	-2.25931	-1.28223
50182004	chr22:50182004:C:G	1.31491e-19	-4.97395e-10	-1.38857	4.23931e-08	-4.97395e-10	-1.38102
50182009	chr22:50182009:C:G	6.76219e-20	-2.05358	-4.33526e-10	1.69352e-08	-2.29862	-4.33526e-10
50182027	chr22:50182027:C:T	2.59484e-20	-1.5797	-1.4317	4.35274e-09	-2.21128	-1.44593
50182038	chr22:50182038:C:T	2.60109e-20	-1.57914	-1.42985	4.35239e-09	-2.21244	-1.44484
50182079	chr22:50182079:C:T	1.89699e-20	-1.91259	-1.41207	0.00207992	10.801	-1.38119
50182154	chr22:50182154:C:T	6.10369e-20	-2.15603	-4.33526e-10	3.83535e-08	-1.48116	-4.33526e-10
50182408	chr22:50182408:C:T	1.30881e-19	-4.97395e-10	-1.39322	4.22764e-08	-4.97395e-10	-1.38378
50182575	chr22:50182575:G:A	2.47634e-19	-4.97395e-10	-0.755557	8.33289e-08	-4.97395e-10	-0.705214
50182832	chr22:50182832:G:T	2.08705e-19	-4.97395e-10	-0.926588	7.25509e-08	-4.97395e-10	-0.843721
50182839	chr22:50182839:A:G	5.07738e-20	-0.903919	-1.43621	1.78987e-08	-0.794543	-1.44874
50182849	chr22:50182849:G:C	6.6051e-20	-2.07708	-4.33526e-10	1.69355e-08	-2.2986	-4.33526e-10
50182937	chr22:50182937:C:T	4.52949e-20	-1.0225	-1.43182	2.27495e-08	-0.586632	-1.41683
50183471	chr22:50183471:C:T	3.37919e-19	-4.97395e-10	-0.444704	1.15401e-07	-4.97395e-10	-0.3796
50183520	chr22:50183520:TC:T	5.38683e-20	-0.846633	-1.43434	2.79226e-08	-0.37838	-1.42019
50183523	chr22:50183523:C:T	5.41252e-20	-0.844125	-1.43208	2.80996e-08	-0.375014	-1.41724
50183544	chr22:50183544:C:T	8.54467e-19	-2.0763	2.55927	8.81058e-06	1.32335	2.63235
50183650	chr22:50183650:C:G	6.96825e-20	-2.02356	-4.33526e-10	1.69504e-08	-2.29772	-4.33526e-10
50183798	chr22:50183798:A:G	7.13165e-20	-0.610555	-1.38983	1.64028e-08	-0.952275	-1.37828
50184202	chr22:50184202:T:C	3.70775e-19	-4.97395e-10	-0.351915	1.07461e-07	-4.97395e-10	-0.45088
50184722	chr22:50184722:G:A	1.25851e-19	-4.97395e-10	-1.43241	4.0059e-08	-4.97395e-10	-1.43766
50185267	chr22:50185267:C:T	1.20651e-18	-4.97395e-10	0.827977	3.97736e-07	-4.97395e-10	0.857778
50185653	chr22:50185653:C:G	5.11773e-19	1.28265	-1.31228	6.26447e-09	-1.90026	-1.39286
50185875	chr22:50185875:C:T	1.23471e-19	-4.97395e-10	-1.4515	3.94389e-08	-4.97395e-10	-1.45326
50185990	chr22:50185990:C:T	4.0487e-19	-4.97395e-10	-0.263945	1.15716e-07	-4.97395e-10	-0.376871
50186480	chr22:50186480:G:C	1.44269e-18	2.30283	-1.29608	3.06348e-08	-0.3641	-1.34177
50186737	chr22:50186737:T:G	2.0434e-20	-2.26954	-0.980764	2.28116e-07	1.23941	-0.937567
50186785	chr22:50186785:C:T	2.7597e-19	-4.97395e-10	-0.647218	8.75356e-08	-4.97395e-10	-0.655964
50186842	chr22:50186842:T:C	3.37814e-20	-1.73734	-1.01026	0.0210061	12.6583	-0.926035
50187020	chr22:50187020:C:T	2.19658e-20	-1.8155	-1.36253	0.0100195	12.3108	-1.31872
50187202	chr22:50187202:A:T	1.5017e-19	-4.97395e-10	-1.25574	4.73459e-08	-4.97395e-10	-1.27053
50187371	chr22:50187371:A:G	2.02269e-19	0.494772	-1.45268	4.0732e-09	-2.28493	-1.43865
50187506	chr22:50187506:G:C	3.64578e-19	-4.97395e-10	-0.368769	1.04743e-07	-4.97395e-10	-0.4765
50187872	chr22:50187872:C:T	4.25713e-20	-1.13234	-1.38399	4.3824e-09	-2.29887	-1.35154
50188263	chr22:50188263:CAG:C	3.326e-19	-4.97395e-10	-0.46057	9.70755e-08	-4.97395e-10	-0.55252
50188362	chr22:50188362:C:A	1.02203e-18	0.589384	0.0726549	3.3668e-05	5.30899	-0.012694
50188631	chr22:50188631:G:A	7.80609e-19	-4.97395e-10	0.392564	2.56173e-07	-4.97395e-10	0.417845
50188759	chr22:50188759:C:T	2.3116e-20	-1.76184	-1.36514	0.0131471	12.585	-1.32129
50188824	chr22:50188824:C:T	1.37075e-20	-2.29896	-1.35061	9.04936e-08	0.764553	-1.38728
50189155	chr22:50189155:A:G	3.31072e-19	-4.97395e-10	-0.465174	1.05033e-07	-4.97395e-10	-0.473738
50189167	chr22:50189167:G:A	3.60113e-19	-4.97395e-10	-0.381094	1.03516e-07	-4.97395e-10	-0.488284
50189274	chr22:50189274:C:T	9.74356e-19	-4.97395e-10	0.614267	3.20227e-07	-4.97395e-10	0.641021
50190022	chr22:50190022:A:G	3.13454e-20	-2.25931	-0.563135	1.29898e-07	0.242818	-0.50408
50190382	chr22:50190382:G:A	5.38998e-19	-4.97395e-10	0.0222008	1.53751e-07	-4.97395e-10	-0.0926718
50190508	chr22:50190508:G:A	0.993691	42.2616	-0.181158	4.70308e-09	-2.13047	-1.44932
50190550	chr22:50190550:G:A	8.40647e-19	-4.97395e-10	0.466662	2.75772e-07	-4.97395e-10	0.491566
50190675	chr22:50190675:G:A	5.29093e-20	-2.29893	-4.33526e-10	1.8564e-08	-2.20679	-4.33526e-10
50190794	chr22:50190794:C:T	9.19058e-19	-4.97395e-10	0.555839	3.01884e-07	-4.97395e-10	0.582035
50190862	chr22:50190862:G:T	1.97763e-19	-4.97395e-10	-0.980439	6.84106e-08	-4.97395e-10	-0.902482
50190863	chr22:50190863:T:G	2.85043e-20	-2.28553	-0.631928	1.75194e-07	0.607012	-0.569126
50190884	chr22:50190884:G:T	4.89697e-19	-4.97395e-10	-0.0737232	1.38746e-07	-4.97395e-10	-0.195363
50190897	chr22:50190897:T:A	4.87535e-19	-4.97395e-10	-0.0781471	1.38158e-07	-4.97395e-10	-0.199612
50191432	chr22:50191432:C:T	9.36133e-19	-4.97395e-10	0.574248	3.07585e-07	-4.97395e-10	0.600743
50191443	chr22:50191443:C:T	1.78335e-20	-1.94547	-1.44096	0.0519986	14.0915	-1.45281
50191450	chr22:50191450:T:C	5.71029e-19	-4.97395e-10	0.0799305	1.60772e-07	-4.97395e-10	-0.0480251
50191578	chr22:50191578:C:T	8.09944e-19	-4.97395e-10	0.429455	2.65868e-07	-4.97395e-10	0.45499
50191604	chr22:50191604:G:A	1.27721e-19	-4.97395e-10	-1.41766	4.05211e-08	-4.97395e-10	-1.42619
50191699	chr22:50191699:C:T	5.69874e-19	-4.97395e-10	0.0779058	1.60458e-07	-4.97395e-10	-0.0499769
50191707	chr22:50191707:G:A	5.83555e-19	-4.97395e-10	0.101628	1.64153e-07	-4.97395e-10	-0.0272135
50191735	chr22:50191735:G:A	5.29651e-20	-2.29788	-4.33526e-10	2.13984e-08	-2.06469	-4.33526e-10
50191775	chr22:50191775:A:G	2.05412e-19	-4.97395e-10	-0.94249	6.88346e-08	-4.97395e-10	-0.896303
50191963	chr22:50191963:A:G	5.871e-20	-2.2899	0.0950002	1.94094e-08	-2.1276	-0.0346506
50192233	chr22:50192233:C:T	5.69604e-19	-4.97395e-10	0.0774307	1.94627e-07	-4.97395e-10	0.143076
50192241	chr22:50192241:C:T	5.56533e-19	1.31092	-1.2567	3.7511e-07	2.17134	-1.37213
50192365	chr22:50192365:G:A	1.93827e-20	-1.87882	-1.42431	0.00672124	11.9903	-1.39753
50192621	chr22:50192621:C:G	1.49061e-18	-4.97395e-10	1.03943	4.33935e-07	-4.97395e-10	0.944886
50193478	chr22:50193478:G:A	5.36487e-20	-2.28505	-4.33526e-10	1.7789e-08	-2.24943	-4.33526e-10
50193516	chr22:50193516:C:T	1.26909e-19	-1.42404	-4.33526e-10	2.04831e-08	-2.10841	-4.33526e-10
50193599	chr22:50193599:G:A	2.59412e-19	-4.97395e-10	-0.709094	8.9064e-08	-4.97395e-10	-0.638654
50193688	chr22:50193688:G:A	1.43168e-18	-4.97395e-10	0.999095	4.17098e-07	-4.97395e-10	0.905311
50194076	chr22:50194076:C:T	9.90459e-20	-0.415986	-1.25594	4.6036e-09	-2.28149	-1.31968
50194440	chr22:50194440:C:T	7.93859e-20	-2.21619	0.323002	3.28639e-08	-2.02159	0.385958
50194534	chr22:50194534:G:T	7.88154e-20	-2.29163	0.39123	2.35905e-08	-2.2146	0.247433
50194862	chr22:50194862:C:T	9.36133e-19	-4.97395e-10	0.574248	3.07585e-07	-4.97395e-10	0.600743
50195007	chr22:50195007:C:T	7.37556e-20	-1.96675	-4.33526e-10	1.85628e-08	-2.20685	-4.33526e-10
50195061	chr22:50195061:G:A	1.33478e-19	-4.97395e-10	-1.37357	4.331e-08	-4.97395e-10	-1.35962
50195439	chr22:50195439:T:C	1.23197e-19	-4.97395e-10	-1.45372	3.94412e-08	-4.97395e-10	-1.4532
50195753	chr22:50195753:C:T	8.05641e-19	-4.97395e-10	0.424128	2.64356e-07	-4.97395e-10	0.449289
50195754	chr22:50195754:G:A	2.7783e-19	-0.640502	-4.33526e-10	4.57398e-08	-1.30504	-4.33526e-10
50195883	chr22:50195883:GGCGCCT:G	6.24427e-20	-2.13326	-4.33526e-10	4.66068e-08	-1.28626	-4.33526e-10
50196057	chr22:50196057:C:T	1.38394e-19	-4.97395e-10	-1.3374	4.47754e-08	-4.97395e-10	-1.32635
50196097	chr22:50196097:G:A	1.77218e-20	-1.98376	-1.40895	0.028985	13.4914	-1.43709
50196115	chr22:50196115:G:A	1.77974e-18	2.62921	-1.4125	3.31306e-08	-0.184098	-1.44345
50196158	chr22:50196158:C:T	4.38222e-19	-0.106076	-0.0787097	1.40485e-08	-2.29332	-0.192172
50196379	chr22:50196379:G:A	1.86873e-19	-4.97395e-10	-1.03708	6.43982e-08	-4.97395e-10	-0.962923
50196691	chr22:50196691:A:G	3.18305e-20	-2.14181	-0.665272	5.95251e-08	-0.437292	-0.60432
50196764	chr22:50196764:G:A	3.68259e-19	0.238028	-0.596752	8.5908e-09	-2.29898	-0.678338
50196844	chr22:50196844:G:A	1.23564e-19	-4.97395e-10	-1.45075	3.95025e-08	-4.97395e-10	-1.45165
50196903	chr22:50196903:C:T	1.23625e-18	2.10507	-1.25275	2.6376e-08	-0.524001	-1.33155
50196978	chr22:50196978:G:A	5.29068e-20	-2.29898	-4.33526e-10	2.22096e-08	-2.02748	-4.33526e-10
50197100	chr22:50197100:T:C	1.32042e-19	-4.97395e-10	-1.38439	4.16008e-08	-4.97395e-10	-1.39989
50197198	chr22:50197198:C:T	7.29959e-19	1.5375	-1.21202	1.90547e-08	-0.889366	-1.29133
50197366	chr22:50197366:A:G	3.53775e-19	-0.398848	-4.33526e-10	5.14225e-08	-1.18793	-4.33526e-10
50197419	chr22:50197419:C:G	2.97519e-19	-0.383305	-0.188726	1.27331e-08	-2.29096	-0.292842
50197657	chr22:50197657:C:A	5.29105e-20	-2.29891	-4.33526e-10	1.86178e-08	-2.20389	-4.33526e-10
50197668	chr22:50197668:G:A	1.86565e-20	-2.29486	-1.04645	6.21718e-09	-2.24221	-1.05848
50197748	chr22:50197748:G:A	1.9793e-19	-4.97395e-10	-0.979596	6.0172e-08	-4.97395e-10	-1.0308
50198536	chr22:50198536:C:T	2.12839e-19	-4.97395e-10	-0.906973	6.43334e-08	-4.97395e-10	-0.963931
50198764	chr22:50198764:A:G	1.22508e-19	-0.867709	-0.591627	1.26576e-08	-1.65966	-0.930092
50199168	chr22:50199168:G:C	3.80179e-19	1.08037	-1.40724	3.9022e-08	-0.0259829	-1.4379
50199196	chr22:50199196:A:C	7.33107e-20	-1.9728	-4.33526e-10	6.51268e-08	-0.951673	-4.33526e-10
50199396	chr22:50199396:C:T	1.47221e-19	-4.97395e-10	-1.27557	4.9405e-08	-4.97395e-10	-1.22796
50199543	chr22:50199543:C:T	4.54801e-19	-4.97395e-10	-0.14765	1.37319e-07	-4.97395e-10	-0.205701
50199678	chr22:50199678:C:A	1.93437e-19	-4.97395e-10	-1.00256	6.44478e-08	-4.97395e-10	-0.962154
50199681	chr22:50199681:G:A	1.22501e-19	-1.45939	-4.33526e-10	2.20426e-08	-2.03503	-4.33526e-10
50200049	chr22:50200049:T:C	1.66622e-19	-4.97395e-10	-1.15178	5.0718e-08	-4.97395e-10	-1.20173
50200073	chr22:50200073:T:C	3.62486e-20	-2.15536	-0.521747	1.99943e-08	-1.5757	-0.55686
50200091	chr22:50200091:G:A	5.71454e-20	-1.69629	-0.525619	1.14775e-08	-2.23117	-0.456452
50200094	chr22:50200094:G:A	1.24074e-19	-1.44663	-4.33526e-10	2.03301e-08	-2.1159	-4.33526e-10
50200435	chr22:50200435:G:A	1.54437e-19	-4.97395e-10	-1.22772	4.84734e-08	-4.97395e-10	-1.24699
50200524	chr22:50200524:A:G	5.90352e-20	-0.863361	-1.32601	4.17622e-08	-0.125818	-1.2702
50200630	chr22:50200630:G:T	1.73438e-18	2.38032	-1.18943	3.30939e-08	-0.350341	-1.27832
50200875	chr22:50200875:G:A	3.08698e-18	-4.97395e-10	1.76744	8.93994e-07	-4.97395e-10	1.66769
50200891	chr22:50200891:C:A	1.24571e-19	-4.97395e-10	-1.44264	3.97002e-08	-4.97395e-10	-1.44665
50201099	chr22:50201099:T:C	5.63195e-20	-0.920088	-1.31638	5.49258e-08	0.135418	-1.25744
50201207	chr22:50201207:C:G	7.98032e-20	-0.752751	-1.1352	6.19359e-08	0.00978285	-1.01169
50201349	chr22:50201349:T:C	1.01518e-19	-0.398368	-1.24891	3.2826e-08	-0.488628	-1.14816
50201536	chr22:50201536:C:A	7.45082e-20	-0.869006	-1.0876	7.61519e-08	0.160221	-0.955501
50201924	chr22:50201924:C:T	1.02334e-18	-4.97395e-10	0.663318	2.75201e-07	-4.97395e-10	0.489492
50202477	chr22:50202477:G:T	1.27316e-19	-4.97395e-10	-1.42084	4.11699e-08	-4.97395e-10	-1.4103
50202922	chr22:50202922:G:A	2.17353e-20	-2.29898	-0.889592	1.48514e-07	0.709692	-0.837025
50203007	chr22:50203007:T:G	1.68672e-19	-1.13956	-4.33526e-10	2.34223e-08	-1.97432	-4.33526e-10
50203891	chr22:50203891:CA:C	1.50674e-19	-1.25239	-4.33526e-10	2.20573e-08	-2.03436	-4.33526e-10
50203930	chr22:50203930:C:T	2.14269e-20	-1.75147	-1.45139	0.012911	12.6991	-1.45347
50204061	chr22:50204061:G:C	1.42645e-19	-4.97395e-10	-1.30715	4.49729e-08	-4.97395e-10	-1.32195
50204097	chr22:50204097:C:T	4.27193e-19	-4.97395e-10	-0.210274	1.59036e-07	-4.97395e-10	-0.0588779
50204098	chr22:50204098:G:A	1.96388e-19	-4.97395e-10	-0.987419	6.23649e-08	-4.97395e-10	-0.995007
50204119	chr22:50204119:G:T	7.29066e-20	-1.97833	-4.33526e-10	6.45409e-08	-0.960711	-4.33526e-10
50204348	chr22:50204348:C:T	4.14497e-20	-1.22657	-1.31646	4.60154e-08	0.0977743	-1.39681
50204901	chr22:50204901:ATAT:A	1.80221e-18	-4.97395e-10	1.22926	5.26268e-07	-4.97395e-10	1.1378
50205165	chr22:50205165:A:G	1.44651e-19	-4.97395e-10	-1.29318	4.8543e-08	-4.97395e-10	-1.24556
50205306	chr22:50205306:C:T	7.8011e-19	-4.97395e-10	0.391925	2.12329e-07	-4.97395e-10	0.230126
50205397	chr22:50205397:G:A	1.37257e-19	-1.34565	-4.33526e-10	2.10728e-08	-2.08002	-4.33526e-10
50205451	chr22:50205451:G:A	1.20284e-18	-4.97395e-10	0.82493	3.53062e-07	-4.97395e-10	0.738633
50205748	chr22:50205748:G:A	3.61281e-19	0.759743	-1.1376	2.28598e-08	-0.765551	-1.23308
50205878	chr22:50205878:A:G	1.47534e-19	-4.97395e-10	-1.27345	4.9627e-08	-4.97395e-10	-1.22348
50205965	chr22:50205965:T:G	9.14263e-19	-4.97395e-10	0.550608	3.29926e-07	-4.97395e-10	0.670858
50206015	chr22:50206015:G:A	4.28015e-19	-4.97395e-10	-0.208352	1.5943e-07	-4.97395e-10	-0.056403
50206531	chr22:50206531:G:C	6.51802e-19	0.212231	-4.33526e-10	6.18997e-08	-1.00249	-4.33526e-10
50206540	chr22:50206540:G:A	3.64166e-19	0.747534	-1.11744	2.26557e-08	-0.78985	-1.21775
50207052	chr22:50207052:G:A	7.89262e-19	-4.97395e-10	0.403588	2.59697e-07	-4.97395e-10	0.431507
50207221	chr22:50207221:C:T	3.18759e-19	0.659508	-1.16258	2.10152e-08	-0.82794	-1.25482
50207773	chr22:50207773:G:A	1.95549e-20	-2.07004	-1.22425	1.89401e-08	-0.931596	-1.25513
50207889	chr22:50207889:G:A	2.2505e-20	-2.13181	-1.02196	2.45085e-08	-0.853157	-1.07583
50208148	chr22:50208148:C:T	2.51259e-19	-4.97395e-10	-0.741024	8.03186e-08	-4.97395e-10	-0.742008
50208246	chr22:50208246:A:G	7.03965e-19	0.289219	-4.33526e-10	5.20656e-08	-1.17551	-4.33526e-10
50208299	chr22:50208299:G:A	5.07948e-19	-4.97395e-10	-0.0371315	1.70288e-07	-4.97395e-10	0.00948206
50208406	chr22:50208406:GACA:G	3.65751e-19	-4.97395e-10	-0.365558	1.16993e-07	-4.97395e-10	-0.365898
50208507	chr22:50208507:G:C	2.37461e-20	-2.28955	-0.810543	1.50304e-08	-1.57176	-0.84617
50208656	chr22:50208656:C:T	1.23629e-19	-4.97395e-10	-1.45022	3.94211e-08	-4.97395e-10	-1.45371
50208737	chr22:50208737:C:T	1.75598e-19	-4.97395e-10	-1.09932	5.47403e-08	-4.97395e-10	-1.12541
50208827	chr22:50208827:C:T	1.40089e-19	-4.97395e-10	-1.32524	4.56402e-08	-4.97395e-10	-1.30722
50208845	chr22:50208845:C:T	2.58993e-19	-0.71071	-4.33526e-10	2.88101e-08	-1.76728	-4.33526e-10
50209096	chr22:50209096:G:A	1.43802e-19	-4.97395e-10	-1.29907	4.50488e-08	-4.97395e-10	-1.32026
50209537	chr22:50209537:A:G	8.65396e-19	1.94793	-1.45225	1.53034e-07	1.33934	-1.43668
50209670	chr22:50209670:G:A	5.74183e-20	-2.21715	-4.33526e-10	1.69908e-08	-2.29534	-4.33526e-10
50210148	chr22:50210148:C:T	7.737e-20	-1.11455	-0.804362	7.4673e-09	-2.24527	-0.87221
50210252	chr22:50210252:C:T	1.24025e-19	-4.97395e-10	-1.44703	4.00981e-08	-4.97395e-10	-1.43668
50210555	chr22:50210555:C:T	1.65085e-19	-4.97395e-10	-1.16105	5.44163e-08	-4.97395e-10	-1.13134
50211116	chr22:50211116:A:G	4.94711e-20	-2.2836	-0.0825229	3.07988e-08	-1.56309	-0.137439
50211131	chr22:50211131:C:G	2.32444e-19	0.340532	-1.15939	1.72631e-08	-1.03272	-1.24672
50211224	chr22:50211224:G:A	1.76467e-19	-4.97395e-10	-1.09438	5.88912e-08	-4.97395e-10	-1.05232
50211442	chr22:50211442:A:T	1.73213e-19	-4.97395e-10	-1.11299	5.92729e-08	-4.97395e-10	-1.04586
50211621	chr22:50211621:A:G	1.70143e-19	-4.97395e-10	-1.13087	5.60853e-08	-4.97395e-10	-1.10114
50211989	chr22:50211989:C:T	5.8666e-20	-2.19565	-4.33526e-10	4.6396e-07	1.01179	-4.33526e-10
50211990	chr22:50211990:A:C	1.2801e-19	-4.97395e-10	-1.41541	4.12356e-08	-4.97395e-10	-1.40871
50212044	chr22:50212044:A:C	2.78322e-19	-0.638732	-4.33526e-10	3.00427e-08	-1.72539	-4.33526e-10
50213410	chr22:50213410:G:A	7.97719e-19	1.07988	-0.665629	3.98146e-08	-0.599809	-0.843966
50213512	chr22:50213512:G:A	1.97066e-19	-4.97395e-10	-0.983972	6.51205e-08	-4.97395e-10	-0.951769
50213734	chr22:50213734:A:G	4.76037e-19	-4.97395e-10	-0.102014	1.3314e-07	-4.97395e-10	-0.236611
50213772	chr22:50213772:C:T	1.58987e-19	-4.97395e-10	-1.19869	5.27641e-08	-4.97395e-10	-1.16218
50213814	chr22:50213814:AT:A	1.87836e-20	-2.08079	-1.25373	1.58935e-06	3.46239	-1.21931
50214019	chr22:50214019:G:A	5.95716e-19	-4.97395e-10	0.122253	1.96435e-07	-4.97395e-10	0.152321
50214249	chr22:50214249:C:T	8.57133e-20	-1.8165	-4.33526e-10	4.76219e-08	-1.26472	-4.33526e-10
50214589	chr22:50214589:G:A	2.64062e-19	0.223379	-0.914704	7.18501e-09	-2.1769	-0.979113
50214591	chr22:50214591:A:G	6.63319e-18	-4.97395e-10	2.53233	1.6197e-06	-4.97395e-10	2.26199
50214670	chr22:50214670:T:C	1.75482e-20	-2.09552	-1.30704	1.66102e-08	-0.98417	-1.33382
50214687	chr22:50214687:C:A	2.8969e-19	-4.97395e-10	-0.598697	9.17342e-08	-4.97395e-10	-0.609114
50214903	chr22:50214903:C:T	1.98466e-19	-4.97395e-10	-0.976891	6.16064e-08	-4.97395e-10	-1.00724
50215083	chr22:50215083:C:T	8.70345e-20	-1.80121	-4.33526e-10	4.86317e-08	-1.24373	-4.33526e-10
50215466	chr22:50215466:G:C	1.38796e-20	-2.24861	-1.38849	1.0392e-08	-1.38391	-1.40306
50215559	chr22:50215559:G:A	4.09422e-19	-4.97395e-10	-0.252763	1.3088e-07	-4.97395e-10	-0.253727
50215757	chr22:50215757:C:T	9.49251e-19	0.588163	-4.33526e-10	1.12329e-07	-0.406577	-4.33526e-10
50215876	chr22:50215876:T:C	1.71798e-19	-4.97395e-10	-1.12119	5.70445e-08	-4.97395e-10	-1.08418
50216148	chr22:50216148:G:A	2.43233e-19	-0.773491	-4.33526e-10	2.79251e-08	-1.79848	-4.33526e-10
50216342	chr22:50216342:G:A	2.42204e-18	-4.97395e-10	1.52485	7.04143e-07	-4.97395e-10	1.42897
50216477	chr22:50216477:C:T	5.29752e-20	-2.29769	-4.33526e-10	1.85043e-08	-2.21001	-4.33526e-10
50216669	chr22:50216669:A:G	1.31745e-20	-2.27472	-1.41451	9.57928e-09	-1.44114	-1.42726
50217059	chr22:50217059:G:A	1.23427e-19	-4.97395e-10	-1.45186	3.96019e-08	-4.97395e-10	-1.44913
50217247	chr22:50217247:G:A	6.07479e-20	-2.16078	-4.33526e-10	1.69677e-08	-2.2967	-4.33526e-10
50217271	chr22:50217271:G:A	1.23574e-19	-4.97395e-10	-1.45067	3.98431e-08	-4.97395e-10	-1.44306
50217386	chr22:50217386:C:T	2.18251e-19	-4.97395e-10	-0.881862	6.77931e-08	-4.97395e-10	-0.91155
50217605	chr22:50217605:C:T	1.33949e-19	-4.97395e-10	-1.37005	4.20541e-08	-4.97395e-10	-1.38905
50217680	chr22:50217680:A:C	0.00630808	37.3682	-0.347306	4.07486e-09	-2.26946	-1.45372
50217697	chr22:50217697:G:A	1.39301e-19	-4.97395e-10	-1.33087	4.39233e-08	-4.97395e-10	-1.34556
50217999	chr22:50217999:G:A	5.94475e-20	-0.815078	-1.36734	4.46819e-09	-2.24858	-1.38245
50218683	chr22:50218683:C:T	2.11764e-20	-1.76759	-1.44704	0.492783	16.3134	-1.4258
50218760	chr22:50218760:G:A	1.79927e-19	-4.97395e-10	-1.07496	5.98235e-08	-4.97395e-10	-1.03661
50218790	chr22:50218790:G:A	3.9711e-19	-4.97395e-10	-0.283297	1.47377e-07	-4.97395e-10	-0.135013
50219593	chr22:50219593:T:C	6.53532e-19	-4.97395e-10	0.214881	2.15023e-07	-4.97395e-10	0.242734
50219616	chr22:50219616:C:T	7.00438e-20	-2.01839	-4.33526e-10	1.69363e-08	-2.29855	-4.33526e-10
50219624	chr22:50219624:A:G	9.6421e-20	-1.41955	-0.279235	1.91358e-07	0.449628	-0.32349
50219774	chr22:50219774:C:A	2.19271e-19	-4.97395e-10	-0.877203	7.0032e-08	-4.97395e-10	-0.879057
50219832	chr22:50219832:G:A	7.14614e-19	0.304233	-4.33526e-10	1.35215e-07	-0.221146	-4.33526e-10
50220072	chr22:50220072:A:G	3.78405e-20	-1.18148	-1.45266	4.79422e-09	-2.12266	-1.43794
50220141	chr22:50220141:A:G	2.55468e-19	0.575971	-1.30038	1.78362e-08	-0.884248	-1.36253
50220269	chr22:50220269:T:A	3.82867e-19	1.10164	-1.42146	5.67353e-09	-1.95587	-1.43632
50220665	chr22:50220665:C:T	8.02163e-20	-1.88278	-4.33526e-10	6.7633e-08	-0.913914	-4.33526e-10
50220918	chr22:50220918:G:A	2.81297e-19	-4.97395e-10	-0.6281	1.0285e-07	-4.97395e-10	-0.494739
50220951	chr22:50220951:G:A	5.57207e-20	-2.24716	-4.33526e-10	3.01237e-08	-1.7227	-4.33526e-10
50221169	chr22:50221169:C:T	1.13906e-19	-1.53214	-4.33526e-10	1.85134e-08	-2.20952	-4.33526e-10
50221708	chr22:50221708:G:A	4.04115e-20	-2.29583	-0.27256	2.1406e-08	-1.84654	-0.2178
50222342	chr22:50222342:G:A	8.86157e-20	-1.7832	-4.33526e-10	8.19032e-08	-0.722471	-4.33526e-10
50223295	chr22:50223295:A:C	1.58267e-19	-4.97395e-10	-1.20322	4.92888e-08	-4.97395e-10	-1.23031
50223515	chr22:50223515:G:A	1.43277e-19	-4.97395e-10	-1.30273	4.45276e-08	-4.97395e-10	-1.3319
50223861	chr22:50223861:G:C	7.25742e-19	-4.97395e-10	0.319685	2.15178e-07	-4.97395e-10	0.243456
50224041	chr22:50224041:G:A	1.23202e-19	-4.97395e-10	-1.45369	3.94269e-08	-4.97395e-10	-1.45356
50224431	chr22:50224431:A:G	2.05502e-19	-4.97395e-10	-0.942053	6.73805e-08	-4.97395e-10	-0.917653
50224555	chr22:50224555:G:A	1.76978e-19	-4.97395e-10	-1.09148	5.55473e-08	-4.97395e-10	-1.11077
50224992	chr22:50224992:C:T	2.00156e-20	-1.8173	-1.4537	0.346255	15.9822	-1.44752
50225178	chr22:50225178:C:G	2.38712e-19	-4.97395e-10	-0.792251	7.94443e-08	-4.97395e-10	-0.752953
50226183	chr22:50226183:A:G	1.93507e-20	-1.85119	-1.45359	9.20962e-07	3.15109	-1.45368
50226697	chr22:50226697:T:C	1.57877e-19	-4.97395e-10	-1.20569	4.91769e-08	-4.97395e-10	-1.23259
50226708	chr22:50226708:C:T	2.14026e-19	-4.97395e-10	-0.901414	6.67573e-08	-4.97395e-10	-0.926945
50226877	chr22:50226877:C:T	5.29067e-20	-2.29898	-4.33526e-10	1.81856e-08	-2.22738	-4.33526e-10
50227047	chr22:50227047:A:G	1.36102e-19	-4.97395e-10	-1.35411	4.30485e-08	-4.97395e-10	-1.36568
50227190	chr22:50227190:T:C	1.23856e-19	-4.97395e-10	-1.44839	3.97803e-08	-4.97395e-10	-1.44464
50227347	chr22:50227347:G:A	1.02548e-19	-1.63718	-4.33526e-10	1.77284e-07	0.0497422	-4.33526e-10
50227349	chr22:50227349:A:G	1.70936e-19	-4.97395e-10	-1.12622	5.35619e-08	-4.97395e-10	-1.14717
50227434	chr22:50227434:C:T	9.12138e-20	-1.7543	-4.33526e-10	5.18655e-08	-1.17936	-4.33526e-10
50227475	chr22:50227475:C:T	5.91467e-20	-2.18749	-4.33526e-10	1.69293e-08	-2.29897	-4.33526e-10
50227658	chr22:50227658:T:C	3.43431e-20	-1.33204	-1.39907	4.14387e-09	-2.296	-1.41038
50228078	chr22:50228078:C:T	3.37065e-20	-1.81029	-0.939533	1.41513e-08	-1.55302	-0.925182
50228186	chr22:50228186:C:T	4.97432e-20	-2.29262	-0.0680139	2.66915e-08	-1.82179	-0.021871
50228303	chr22:50228303:TCA:T	6.65795e-20	-2.06911	-4.33526e-10	5.01307e-08	-1.21338	-4.33526e-10
50228683	chr22:50228683:C:T	1.66216e-19	-4.97395e-10	-1.15422	5.22727e-08	-4.97395e-10	-1.17154
50228778	chr22:50228778:G:A	1.35091e-19	-4.97395e-10	-1.36156	4.39043e-08	-4.97395e-10	-1.346
50229430	chr22:50229430:A:G	2.48683e-19	-4.97395e-10	-0.75133	8.99182e-08	-4.97395e-10	-0.629109
50229576	chr22:50229576:G:A	1.38379e-19	-4.97395e-10	-1.33752	4.38043e-08	-4.97395e-10	-1.34828
50230378	chr22:50230378:A:G	1.25947e-20	-2.28915	-1.44508	9.29657e-09	-1.45824	-1.44012
50231040	chr22:50231040:C:T	9.61708e-19	-4.97395e-10	0.601201	3.72236e-07	-4.97395e-10	0.791519
50231445	chr22:50231445:A:C	2.31854e-19	-4.97395e-10	-0.821403	7.82389e-08	-4.97395e-10	-0.768242
50231497	chr22:50231497:C:G	5.88701e-19	0.553592	-0.443185	4.3816e-08	-0.906162	-0.441848
50231716	chr22:50231716:G:A	3.04827e-19	-4.97395e-10	-0.547765	9.62749e-08	-4.97395e-10	-0.560801
50231720	chr22:50231720:G:A	2.52497e-20	-2.23517	-0.803525	1.26102e-08	-2.07804	-0.51546
50231987	chr22:50231987:G:A	5.26779e-19	0.462875	-0.463604	4.0422e-08	-0.966481	-0.462156
50232223	chr22:50232223:A:G	6.25465e-19	0.601403	-0.430418	4.4671e-08	-0.898799	-0.429885
50232501	chr22:50232501:G:A	2.77705e-19	-4.97395e-10	-0.64095	9.96375e-08	-4.97395e-10	-0.526471
50232904	chr22:50232904:C:T	6.66754e-20	-2.06767	-4.33526e-10	1.69329e-08	-2.29875	-4.33526e-10
50233043	chr22:50233043:A:T	4.77279e-19	-0.0994086	-4.33526e-10	4.32227e-08	-1.36164	-4.33526e-10
50233668	chr22:50233668:T:C	5.21324e-19	0.505429	-0.516567	3.94651e-08	-0.937524	-0.515069
50233804	chr22:50233804:C:T	4.39732e-19	0.326309	-0.507653	3.52524e-08	-1.05942	-0.506057
50233810	chr22:50233810:G:A	4.74522e-19	0.402452	-0.507653	3.71818e-08	-1.00613	-0.506057
50234022	chr22:50234022:C:A	1.82204e-19	-1.06238	-4.33526e-10	3.43584e-08	-1.59116	-4.33526e-10
50234174	chr22:50234174:C:T	1.59578e-19	-4.97395e-10	-1.19498	5.20051e-08	-4.97395e-10	-1.17667
50235397	chr22:50235397:A:G	4.68276e-19	0.33538	-0.453832	3.79744e-08	-1.03832	-0.452779
50235420	chr22:50235420:C:G	1.2629e-19	-4.97395e-10	-1.42893	4.06242e-08	-4.97395e-10	-1.42364
50235803	chr22:50235803:G:A	2.14466e-20	-1.93925	-1.26269	3.4034e-08	-0.408573	-1.19208
50235809	chr22:50235809:G:A	4.03377e-19	-0.267639	-4.33526e-10	3.93685e-08	-1.45504	-4.33526e-10
50235822	chr22:50235822:C:T	2.30453e-19	-4.97395e-10	-0.827464	7.12551e-08	-4.97395e-10	-0.861744
50236102	chr22:50236102:G:A	2.74825e-19	-4.97395e-10	-0.651377	9.86427e-08	-4.97395e-10	-0.536505
50236158	chr22:50236158:C:T	4.63597e-19	0.35188	-0.480375	3.73054e-08	-1.02986	-0.479016
50236160	chr22:50236160:G:A	3.05221e-19	-4.97395e-10	-0.546473	9.7859e-08	-4.97395e-10	-0.544482
50236213	chr22:50236213:G:T	2.62204e-19	-4.97395e-10	-0.698386	9.39023e-08	-4.97395e-10	-0.585755
50236264	chr22:50236264:T:C	1.51181e-19	-4.97395e-10	-1.24903	4.93214e-08	-4.97395e-10	-1.22965
50236630	chr22:50236630:C:A	3.42964e-19	-4.97395e-10	-0.429884	1.12702e-07	-4.97395e-10	-0.403265
50237044	chr22:50237044:A:C	1.24143e-19	-4.97395e-10	-1.44608	3.96416e-08	-4.97395e-10	-1.44813
50237249	chr22:50237249:G:C	3.54026e-19	-4.97395e-10	-0.398141	1.16384e-07	-4.97395e-10	-0.371115
50237269	chr22:50237269:T:G	9.69649e-20	-1.69316	-4.33526e-10	2.47822e-05	4.98987	-4.33526e-10
50237533	chr22:50237533:G:A	1.87535e-20	-2.01265	-1.32347	9.82419e-09	-1.4852	-1.35796
50237603	chr22:50237603:C:T	4.94874e-18	-4.97395e-10	2.23938	1.51359e-06	-4.97395e-10	2.19423
50237830	chr22:50237830:T:C	4.76494e-19	1.35186	-1.45292	1.393e-08	-1.13148	-1.36248
50237911	chr22:50237911:G:T	4.00299e-19	0.340098	-0.615398	3.23732e-08	-1.03664	-0.614042
50237942	chr22:50237942:G:C	1.69488e-19	-4.97395e-10	-1.13473	5.50901e-08	-4.97395e-10	-1.11904
50238030	chr22:50238030:A:G	2.65746e-20	-2.26178	-0.725773	1.49502e-07	0.471954	-0.592652
50238255	chr22:50238255:G:A	5.56673e-20	-2.24812	-4.33526e-10	2.57199e-08	-1.88074	-4.33526e-10
50238372	chr22:50238372:G:A	2.87446e-19	-0.606477	-4.33526e-10	3.16153e-08	-1.67437	-4.33526e-10
50238410	chr22:50238410:T:C	1.58865e-20	-2.26542	-1.23662	8.31292e-08	0.454413	-1.16203
50238773	chr22:50238773:G:A	3.52945e-19	-4.97395e-10	-0.401197	1.21087e-07	-4.97395e-10	-0.3315
50238825	chr22:50238825:T:C	2.10511e-19	-4.97395e-10	-0.917973	6.51998e-08	-4.97395e-10	-0.950554
50239050	chr22:50239050:C:A	3.71931e-19	-0.348802	-4.33526e-10	3.73452e-08	-1.5078	-4.33526e-10
50239253	chr22:50239253:T:C	4.03816e-19	0.257017	-0.523568	3.3608e-08	-1.09115	-0.522098
50239317	chr22:50239317:T:C	4.29845e-19	0.233259	-0.437346	3.60289e-08	-1.10786	-0.43583
50239623	chr22:50239623:T:C	4.31038e-19	0.23684	-0.438155	3.60877e-08	-1.10543	-0.43663
50240142	chr22:50240142:T:C	1.91494e-19	0.417923	-1.43057	9.51852e-09	-1.48352	-1.39125
50240191	chr22:50240191:G:C	1.46161e-19	-1.2828	-4.33526e-10	2.2481e-08	-2.01534	-4.33526e-10
50240272	chr22:50240272:G:A	2.00893e-19	-4.97395e-10	-0.964739	6.57285e-08	-4.97395e-10	-0.942477
50240401	chr22:50240401:T:C	1.99885e-19	-4.97395e-10	-0.969766	6.20313e-08	-4.97395e-10	-1.00037
50240692	chr22:50240692:C:A	3.56068e-19	0.0266368	-0.419025	3.1888e-08	-1.24814	-0.417636
50240749	chr22:50240749:G:A	3.71566e-19	-0.349784	-4.33526e-10	4.30483e-07	0.936898	-4.33526e-10
50240906	chr22:50240906:T:C	3.01748e-19	-0.557919	-4.33526e-10	3.27299e-08	-1.63972	-4.33526e-10
50241007	chr22:50241007:G:A	2.3751e-20	-1.85763	-1.24226	0.00535677	11.5852	-1.21935
50241249	chr22:50241249:T:C	6.228e-20	-2.13587	-4.33526e-10	1.69292e-08	-2.29897	-4.33526e-10
50241329	chr22:50241329:A:G	1.93377e-20	-1.97034	-1.33511	3.29981e-08	-0.353121	-1.27844
50241586	chr22:50241586:G:A	6.23231e-20	-2.13518	-4.33526e-10	1.69291e-08	-2.29898	-4.33526e-10
50241652	chr22:50241652:G:A	1.58569e-19	-4.97395e-10	-1.20132	4.82477e-08	-4.97395e-10	-1.25166
50242061	chr22:50242061:G:A	9.77525e-20	-1.01056	-0.674512	9.42854e-09	-2.27624	-0.608024
50242091	chr22:50242091:G:A	3.1381e-19	-0.0377506	-0.480971	2.86047e-08	-1.2948	-0.479635
50242307	chr22:50242307:A:C	4.51564e-19	0.327466	-0.482259	3.66227e-08	-1.04639	-0.480948
50242494	chr22:50242494:TCAAAAA:T	1.5953e-19	-1.19528	-4.33526e-10	2.8422e-08	-1.78084	-4.33526e-10
50242581	chr22:50242581:A:C	3.72777e-19	-0.346529	-4.33526e-10	3.7378e-08	-1.50693	-4.33526e-10
50242600	chr22:50242600:T:C	1.85832e-19	0.410874	-1.45354	8.90142e-09	-1.49621	-1.44559
50242806	chr22:50242806:TTTAA:T	4.65212e-18	-4.97395e-10	2.17757	1.42322e-06	-4.97395e-10	2.13267
50242859	chr22:50242859:A:G	2.81916e-19	-4.97395e-10	-0.625899	9.20411e-08	-4.97395e-10	-0.605775
50243187	chr22:50243187:C:T	1.34767e-19	-4.97395e-10	-1.36396	4.27837e-08	-4.97395e-10	-1.37185
50243277	chr22:50243277:A:G	3.07315e-19	0.0438455	-0.583481	2.73297e-08	-1.23788	-0.582162
50243366	chr22:50243366:T:C	1.24459e-19	-4.97395e-10	-1.44353	3.96939e-08	-4.97395e-10	-1.44681
50243779	chr22:50243779:G:A	5.34679e-20	-2.28843	-4.33526e-10	1.96431e-08	-2.15028	-4.33526e-10
50244149	chr22:50244149:A:G	1.43566e-19	-4.97395e-10	-1.30072	4.46558e-08	-4.97395e-10	-1.32902
50244450	chr22:50244450:T:C	1.46813e-19	-4.97395e-10	-1.27835	4.50412e-08	-4.97395e-10	-1.32043
50244484	chr22:50244484:G:A	1.26181e-19	-4.97395e-10	-1.42979	4.05593e-08	-4.97395e-10	-1.42525
50244989	chr22:50244989:T:C	3.92291e-19	0.446009	-0.741515	3.1177e-08	-0.950259	-0.738071
50245229	chr22:50245229:G:C	3.88762e-19	-0.304543	-4.33526e-10	3.92176e-08	-1.45888	-4.33526e-10
50245269	chr22:50245269:G:T	1.23736e-19	-4.97395e-10	-1.44936	3.96938e-08	-4.97395e-10	-1.44681
50245363	chr22:50245363:A:G	1.2396e-19	-4.97395e-10	-1.44755	3.95192e-08	-4.97395e-10	-1.45122
50245668	chr22:50245668:G:A	1.23222e-19	-4.97395e-10	-1.45352	3.94201e-08	-4.97395e-10	-1.45373
50245827	chr22:50245827:T:C	6.86273e-19	0.0244346	0.23933	6.07394e-08	-1.25314	0.231727
50245867	chr22:50245867:T:C	1.26775e-20	-2.29165	-1.43603	8.33398e-08	0.738714	-1.4438
50245883	chr22:50245883:G:A	1.77471e-20	-2.22528	-1.166	2.9632e-08	-0.58394	-1.15522
50245986	chr22:50245986:T:C	6.27466e-19	0.17418	-4.33526e-10	5.22954e-08	-1.1711	-4.33526e-10
50246226	chr22:50246226:G:A	8.79814e-18	-4.97395e-10	2.81479	2.64047e-06	-4.97395e-10	2.7507
50246279	chr22:50246279:G:A	4.04047e-20	-1.88433	-0.684233	1.47148e-08	-1.67337	-0.76579
50246423	chr22:50246423:G:C	4.84351e-19	-0.0847	-4.33526e-10	4.47676e-08	-1.32652	-4.33526e-10
50246434	chr22:50246434:G:A	3.08273e-19	-4.97395e-10	-0.536526	1.01312e-07	-4.97395e-10	-0.509801
50246622	chr22:50246622:C:T	5.96597e-20	-2.17885	-4.33526e-10	1.69558e-08	-2.2974	-4.33526e-10
50246640	chr22:50246640:C:T	2.88382e-19	-4.97395e-10	-0.603223	9.47657e-08	-4.97395e-10	-0.576602
50246861	chr22:50246861:C:T	2.65992e-19	-4.97395e-10	-0.684043	8.72881e-08	-4.97395e-10	-0.658795
50247049	chr22:50247049:G:A	1.38421e-19	-4.97395e-10	-1.33721	4.38445e-08	-4.97395e-10	-1.34736
50247079	chr22:50247079:A:G	1.45678e-20	-2.16608	-1.42261	9.74914e-09	-1.44581	-1.40502
50247492	chr22:50247492:A:G	7.8937e-19	-4.97395e-10	0.403725	2.58759e-07	-4.97395e-10	0.427887
50247516	chr22:50247516:C:T	1.79951e-19	-4.97395e-10	-1.07483	6.02677e-08	-4.97395e-10	-1.02921
50247528	chr22:50247528:A:G	2.00754e-19	-4.97395e-10	-0.965428	6.89692e-08	-4.97395e-10	-0.894349
50247551	chr22:50247551:A:G	2.21236e-19	-4.97395e-10	-0.86828	6.88242e-08	-4.97395e-10	-0.896453
50247942	chr22:50247942:C:T	1.29157e-20	-2.25676	-1.4523	5.34812e-09	-1.99774	-1.45352
50248178	chr22:50248178:A:G	1.23251e-19	-4.97395e-10	-1.45329	3.94239e-08	-4.97395e-10	-1.45364
50248401	chr22:50248401:G:A	3.57635e-19	-0.387997	-4.33526e-10	3.33873e-08	-1.61983	-4.33526e-10
50248593	chr22:50248593:C:G	1.65871e-18	-4.97395e-10	1.14629	5.04329e-07	-4.97395e-10	1.09522
50248749	chr22:50248749:C:T	3.24366e-19	-0.485638	-4.33526e-10	3.15494e-08	-1.67646	-4.33526e-10
50248899	chr22:50248899:C:A	3.0516e-19	-0.546674	-4.33526e-10	3.04424e-08	-1.71217	-4.33526e-10
50249517	chr22:50249517:C:G	1.24802e-19	-4.97395e-10	-1.44078	4.0102e-08	-4.97395e-10	-1.43658
50249541	chr22:50249541:CAT:C	3.36196e-19	-0.449817	-4.33526e-10	3.22332e-08	-1.65501	-4.33526e-10
50249806	chr22:50249806:T:C	1.24751e-20	-2.2916	-1.45217	3.61237e-08	-0.0914951	-1.44956
50249807	chr22:50249807:G:A	1.24057e-19	-4.97395e-10	-1.44677	3.96553e-08	-4.97395e-10	-1.44778
50249919	chr22:50249919:A:G	1.2518e-20	-2.28844	-1.4519	3.40287e-08	-0.147355	-1.45345
50250352	chr22:50250352:G:A	1.52098e-19	-4.97395e-10	-1.24299	5.00318e-08	-4.97395e-10	-1.21535
50250573	chr22:50250573:G:A	3.44121e-19	-0.426516	-4.33526e-10	3.20407e-08	-1.661	-4.33526e-10
50251396	chr22:50251396:G:A	1.23848e-19	-4.97395e-10	-1.44845	3.95511e-08	-4.97395e-10	-1.45042
50251621	chr22:50251621:G:A	1.38643e-20	-2.18609	-1.4521	3.99965e-09	-2.29247	-1.44933
50251750	chr22:50251750:G:A	2.64081e-19	-4.97395e-10	-0.691253	8.09508e-08	-4.97395e-10	-0.734168
50251928	chr22:50251928:G:C	2.34603e-19	-4.97395e-10	-0.809614	7.5688e-08	-4.97395e-10	-0.801389
50251936	chr22:50251936:G:A	4.08252e-19	-0.255625	-4.33526e-10	3.54422e-08	-1.56011	-4.33526e-10
50251944	chr22:50251944:GC:G	4.26798e-19	-0.211198	-4.33526e-10	3.64046e-08	-1.53331	-4.33526e-10
50252083	chr22:50252083:A:G	4.51846e-19	-0.154169	-4.33526e-10	3.76561e-08	-1.49951	-4.33526e-10
50252093	chr22:50252093:C:G	6.87531e-20	-2.03699	-4.33526e-10	1.7484e-08	-2.26673	-4.33526e-10
50252274	chr22:50252274:T:C	1.19546e-19	-1.48381	-4.33526e-10	6.31227e-08	-0.982929	-4.33526e-10
50252362	chr22:50252362:T:G	1.72819e-19	-4.97395e-10	-1.11526	5.61116e-08	-4.97395e-10	-1.10067
50252545	chr22:50252545:C:G	4.78244e-19	-0.0973888	-4.33526e-10	3.90208e-08	-1.46391	-4.33526e-10
50252790	chr22:50252790:GC:G	1.93806e-19	-4.97395e-10	-1.00065	6.8157e-08	-4.97395e-10	-0.906195
50252999	chr22:50252999:G:A	1.71029e-19	-4.97395e-10	-1.12568	5.5645e-08	-4.97395e-10	-1.10902
50253280	chr22:50253280:C:T	4.58896e-19	-0.138687	-4.33526e-10	3.81218e-08	-1.48722	-4.33526e-10
50253599	chr22:50253599:G:A	2.67353e-20	-2.06346	-0.918068	1.11348e-08	-1.73553	-0.982412
50253686	chr22:50253686:T:C	2.93008e-20	-2.11335	-0.776542	1.3864e-08	-1.6494	-0.849319
50254040	chr22:50254040:A:T	6.79609e-20	-1.64111	-0.40747	1.64301e-07	0.360294	-0.386601
50254075	chr22:50254075:A:C	2.17668e-19	-4.97395e-10	-0.884538	7.73743e-08	-4.97395e-10	-0.779354
50254133	chr22:50254133:G:A	3.50743e-20	-1.94696	-0.763086	3.2358e-08	-0.949754	-0.701395
50254270	chr22:50254270:G:C	1.45886e-19	-4.97395e-10	-1.28469	4.74237e-08	-4.97395e-10	-1.26889
50254427	chr22:50254427:C:T	5.34765e-20	-1.92452	-0.363748	4.59742e-08	-1.011	-0.288934
50254449	chr22:50254449:G:A	5.26925e-20	-1.92758	-0.375461	4.56733e-08	-1.00544	-0.301056
50254479	chr22:50254479:C:T	3.28903e-20	-1.91498	-0.859358	2.74538e-08	-1.0137	-0.801801
50254537	chr22:50254537:G:A	3.24328e-20	-1.94007	-0.848271	2.93021e-08	-0.960355	-0.789996
50254552	chr22:50254552:T:C	6.78307e-19	-4.97395e-10	0.25209	2.06113e-07	-4.97395e-10	0.200416
50254729	chr22:50254729:C:T	2.10825e-19	0.352057	-1.26854	2.53212e-08	-0.656929	-1.23944
50254911	chr22:50254911:A:T	1.35104e-20	-2.29412	-1.36993	4.19511e-08	-0.0364487	-1.35506
50255070	chr22:50255070:C:T	2.52951e-19	-4.97395e-10	-0.734314	8.31193e-08	-4.97395e-10	-0.707732
50255092	chr22:50255092:C:T	2.01495e-20	-1.88906	-1.37528	1.4952e-08	-1.06544	-1.35772
50255105	chr22:50255105:A:G	1.90081e-20	-1.93692	-1.38572	1.61377e-08	-0.977572	-1.36928
50255460	chr22:50255460:G:A	2.9076e-19	-0.595013	-4.33526e-10	3.06865e-08	-1.70419	-4.33526e-10
50255868	chr22:50255868:A:G	1.33961e-20	-2.29699	-1.37556	4.65769e-08	0.0705047	-1.35741
50256841	chr22:50256841:A:C	1.28497e-20	-2.29357	-1.42062	3.98455e-08	-0.0328347	-1.41016
50256941	chr22:50256941:G:A	4.44087e-19	-0.17149	-4.33526e-10	3.76491e-08	-1.4997	-4.33526e-10
50257071	chr22:50257071:G:A	5.29681e-20	-2.29782	-4.33526e-10	2.11724e-08	-2.07531	-4.33526e-10
50257387	chr22:50257387:G:A	1.40007e-19	-4.97395e-10	-1.32582	4.53737e-08	-4.97395e-10	-1.31308
50257695	chr22:50257695:T:A	1.23535e-19	-4.97395e-10	-1.45099	3.95877e-08	-4.97395e-10	-1.44949
50257865	chr22:50257865:C:G	1.24965e-19	-4.97395e-10	-1.43948	3.9733e-08	-4.97395e-10	-1.44583
50258219	chr22:50258219:C:T	2.13647e-20	-2.10351	-1.10226	1.03844e-08	-1.63508	-1.15263
50258233	chr22:50258233:C:T	2.4211e-18	2.7909	-1.26643	2.64359e-08	-0.891287	-0.961999
50258249	chr22:50258249:G:A	5.19906e-20	-1.0442	-1.27225	5.52142e-09	-2.18377	-1.23561
50258471	chr22:50258471:C:T	1.56514e-19	-4.97395e-10	-1.21436	5.09728e-08	-4.97395e-10	-1.19672
50258690	chr22:50258690:C:T	3.49105e-20	-1.63744	-1.07728	2.55497e-07	1.484	-1.0688
50258784	chr22:50258784:G:A	1.36578e-19	-4.97395e-10	-1.35061	4.33816e-08	-4.97395e-10	-1.35797
50258945	chr22:50258945:A:G	1.50017e-19	-4.97395e-10	-1.25676	4.68637e-08	-4.97395e-10	-1.28077
50259089	chr22:50259089:T:C	7.35554e-19	1.44277	-1.10966	1.91487e-06	3.42427	-0.994875
50259595	chr22:50259595:C:T	1.26657e-19	-4.97395e-10	-1.42602	4.03034e-08	-4.97395e-10	-1.43157
50259700	chr22:50259700:T:C	1.44089e-19	-4.97395e-10	-1.29708	4.71217e-08	-4.97395e-10	-1.27528
50260302	chr22:50260302:A:G	7.73133e-18	2.77229	-0.086763	2.27879e-07	0.138962	0.161845
50260506	chr22:50260506:C:T	1.28084e-19	-4.97395e-10	-1.41483	4.10478e-08	-4.97395e-10	-1.41327
50260735	chr22:50260735:G:A	2.12248e-19	-0.909756	-4.33526e-10	2.94947e-08	-1.7438	-4.33526e-10
50261239	chr22:50261239:A:G	1.73493e-19	-1.53431	0.422932	1.66371e-07	-0.383786	0.369996
50261558	chr22:50261558:C:T	1.27966e-19	-4.97395e-10	-1.41575	4.10789e-08	-4.97395e-10	-1.41251
50261918	chr22:50261918:G:C	6.10645e-20	-0.924484	-1.2311	6.85397e-05	7.24079	-1.23363
50262294	chr22:50262294:C:T	1.37151e-19	-0.319515	-1.02691	2.07149e-08	-0.809319	-1.28784
50262915	chr22:50262915:T:C	1.25521e-19	-4.97395e-10	-1.43504	3.98843e-08	-4.97395e-10	-1.44203
50263389	chr22:50263389:G:A	1.34921e-19	-4.97395e-10	-1.36282	4.25338e-08	-4.97395e-10	-1.37771
50263647	chr22:50263647:C:T	1.28109e-19	-4.97395e-10	-1.41463	4.11102e-08	-4.97395e-10	-1.41175
50263928	chr22:50263928:C:T	1.36998e-19	-4.97395e-10	-1.34754	4.43969e-08	-4.97395e-10	-1.33484
50263986	chr22:50263986:A:G	1.98634e-19	-4.97395e-10	-0.976047	6.48268e-08	-4.97395e-10	-0.956291
50264541	chr22:50264541:C:T	1.30929e-19	-1.39286	-4.33526e-10	1.91669e-08	-2.17482	-4.33526e-10
50265243	chr22:50265243:G:A	1.26962e-19	-4.97395e-10	-1.42362	4.05003e-08	-4.97395e-10	-1.4267
50265838	chr22:50265838:C:T	1.75632e-19	-1.37489	0.275774	1.96614e-07	-0.0858961	0.239129
50266232	chr22:50266232:T:C	9.67617e-19	-1.04613	1.65346	1.22533e-06	0.352398	1.63056
50266460	chr22:50266460:G:A	1.25509e-19	-4.97395e-10	-1.43513	4.03483e-08	-4.97395e-10	-1.43046
50266751	chr22:50266751:A:G	6.34446e-20	-2.11734	-4.33526e-10	3.67455e-08	-1.52399	-4.33526e-10
50266875	chr22:50266875:C:T	2.71392e-20	-1.68342	-1.28311	5.10755e-09	-2.19234	-1.30495
50267392	chr22:50267392:G:A	3.24394e-19	-4.97395e-10	-0.485551	9.51277e-08	-4.97395e-10	-0.572789
50267492	chr22:50267492:G:A	1.73452e-19	-4.97395e-10	-1.11161	5.35641e-08	-4.97395e-10	-1.14713
50267952	chr22:50267952:G:A	1.87267e-19	-0.950793	-0.0841828	5.11062e-06	3.52595	-0.114884
50268583	chr22:50268583:C:T	7.57617e-20	-2.02018	0.0802606	2.01635e-08	-2.23931	0.115182
50268687	chr22:50268687:G:C	1.9176e-19	-4.97395e-10	-1.01127	5.95163e-08	-4.97395e-10	-1.04176
50268734	chr22:50268734:T:G	1.23555e-19	-4.97395e-10	-1.45082	3.94476e-08	-4.97395e-10	-1.45304
50269025	chr22:50269025:G:A	3.5254e-19	-4.97395e-10	-0.402346	1.02483e-07	-4.97395e-10	-0.49831
50269093	chr22:50269093:C:T	1.24235e-19	-1.02064	-0.424695	3.12372e-06	3.36216	-0.443391
50269108	chr22:50269108:T:G	1.08476e-18	-2.03812	2.75972	2.7304e-07	-2.26845	2.75006
50269112	chr22:50269112:C:A	1.31601e-19	-0.995949	-0.391784	3.42296e-06	3.42102	-0.410767
50269349	chr22:50269349:G:A	1.2507e-19	-4.97395e-10	-1.43863	3.98191e-08	-4.97395e-10	-1.44366
50269674	chr22:50269674:G:A	1.26876e-19	-4.97395e-10	-1.4243	4.02605e-08	-4.97395e-10	-1.43264
50269750	chr22:50269750:T:C	1.6113e-19	-4.97395e-10	-1.1853	5.24054e-08	-4.97395e-10	-1.169
50269862	chr22:50269862:G:A	5.42353e-20	-2.27418	-4.33526e-10	2.95776e-08	-1.74099	-4.33526e-10
50270165	chr22:50270165:C:T	1.11129e-19	-0.291301	-1.26552	6.94784e-09	-1.75485	-1.43473
50270797	chr22:50270797:G:A	4.50241e-20	-1.45211	-1.0082	6.62619e-09	-2.28086	-0.956119
50270828	chr22:50270828:G:A	1.85689e-19	-4.97395e-10	-1.04344	5.71431e-08	-4.97395e-10	-1.08245
50270987	chr22:50270987:C:T	6.99131e-20	-2.02026	-4.33526e-10	1.69681e-08	-2.29667	-4.33526e-10
50271023	chr22:50271023:TTCC:T	1.45654e-19	-4.97395e-10	-1.28628	4.71326e-08	-4.97395e-10	-1.27504
50271066	chr22:50271066:A:G	5.61717e-19	-2.29519	2.35868	2.40712e-07	-1.88104	2.23663
50271372	chr22:50271372:C:CT	5.7238e-20	-2.22029	-4.33526e-10	1.8524e-08	-2.20894	-4.33526e-10
50271528	chr22:50271528:A:C	6.13127e-20	-1.34836	-0.803158	0.000292549	8.32524	-0.866867
50271969	chr22:50271969:C:T	1.32487e-19	-4.97395e-10	-1.38103	4.17696e-08	-4.97395e-10	-1.39584
50272204	chr22:50272204:C:G	1.25496e-18	0.388679	0.478667	1.55479e-07	-0.913198	0.831701
50272381	chr22:50272381:T:C	1.70596e-18	-0.440355	1.61473	4.60309e-05	3.84497	1.76409
50272393	chr22:50272393:C:T	1.55549e-19	-4.97395e-10	-1.22055	5.04348e-08	-4.97395e-10	-1.20733
50272428	chr22:50272428:C:T	1.38305e-19	-4.97395e-10	-1.33805	4.36954e-08	-4.97395e-10	-1.35077
50272993	chr22:50272993:C:G	1.39222e-19	-4.97395e-10	-1.33144	4.36968e-08	-4.97395e-10	-1.35073
50273293	chr22:50273293:T:G	7.06288e-20	-2.10085	0.090782	2.74329e-08	-1.91596	0.099691
50273461	chr22:50273461:G:A	5.10096e-20	-1.55742	-0.778072	1.12768e-08	-2.07469	-0.63057
50273788	chr22:50273788:C:G	1.92288e-20	-1.96991	-1.34119	2.91576e-08	-0.483413	-1.27188
50273818	chr22:50273818:C:T	5.36872e-20	-2.28434	-4.33526e-10	2.00719e-08	-2.12869	-4.33526e-10
50273844	chr22:50273844:A:G	5.92297e-20	-2.18609	-4.33526e-10	4.11076e-08	-1.41182	-4.33526e-10
50273846	chr22:50273846:T:C	7.06624e-19	-4.97395e-10	0.292989	2.68124e-07	-4.97395e-10	0.463439
50273881	chr22:50273881:A:G	3.85497e-20	-1.4179	-1.19766	5.86311e-09	-2.24872	-1.11061
50273893	chr22:50273893:G:A	3.92128e-20	-1.38472	-1.21379	5.72484e-09	-2.25445	-1.12874
50273910	chr22:50273910:C:G	5.36625e-20	-2.2848	-4.33526e-10	2.00708e-08	-2.12875	-4.33526e-10
50273922	chr22:50273922:T:C	1.82945e-20	-2.02927	-1.33163	1.40806e-08	-1.16159	-1.32163
50273923	chr22:50273923:C:T	1.33e-19	-4.97395e-10	-1.37716	4.28571e-08	-4.97395e-10	-1.37014
50273954	chr22:50273954:A:C	7.20691e-20	-1.319	-0.670889	1.17421e-07	0.2337	-0.595941
50273956	chr22:50273956:T:C	1.17361e-19	-0.80073	-0.701527	1.32163e-07	0.384043	-0.628019
50274004	chr22:50274004:A:G	1.37427e-20	-2.29595	-1.35105	6.34973e-09	-1.93788	-1.34172
50274946	chr22:50274946:C:T	1.26155e-19	-4.97395e-10	-1.43	4.11605e-08	-4.97395e-10	-1.41053
50275092	chr22:50275092:CCTGT:C	1.77852e-19	-4.97395e-10	-1.08656	5.80336e-08	-4.97395e-10	-1.06699
50275379	chr22:50275379:C:T	1.23197e-19	-4.97395e-10	-1.45373	3.94302e-08	-4.97395e-10	-1.45348
50275782	chr22:50275782:A:G	1.23212e-19	-4.97395e-10	-1.45361	3.942e-08	-4.97395e-10	-1.45374
50276062	chr22:50276062:A:C	2.20203e-18	0.714143	0.715479	1.46112e-07	-1.2352	1.09156
50276187	chr22:50276187:G:A	1.82804e-18	0.641902	0.601585	1.85673e-07	-0.868312	0.96429
50276197	chr22:50276197:G:A	4.14262e-19	-4.97395e-10	-0.241012	1.25886e-07	-4.97395e-10	-0.292631
50276535	chr22:50276535:C:G	5.67541e-20	-2.22878	-4.33526e-10	1.81748e-08	-2.22797	-4.33526e-10
50277180	chr22:50277180:A:G	1.25261e-19	-4.97395e-10	-1.43711	4.04095e-08	-4.97395e-10	-1.42894
50277264	chr22:50277264:G:A	1.23333e-19	-4.97395e-10	-1.45262	3.94281e-08	-4.97395e-10	-1.45353
50277428	chr22:50277428:C:T	1.23202e-19	-4.97395e-10	-1.45369	3.94729e-08	-4.97395e-10	-1.45239
50277459	chr22:50277459:G:A	1.38658e-19	-1.3355	-4.33526e-10	1.21817e-06	1.9771	-4.33526e-10
50277541	chr22:50277541:G:A	2.38105e-19	-4.97395e-10	-0.794796	7.81687e-08	-4.97395e-10	-0.76914
50277544	chr22:50277544:G:T	1.54582e-18	0.975824	0.0999744	8.90974e-08	-1.09764	0.459364
50277639	chr22:50277639:C:T	2.69668e-19	-4.97395e-10	-0.670319	1.01257e-07	-4.97395e-10	-0.510343
50277738	chr22:50277738:G:A	1.54661e-19	-0.785074	-0.4412	3.01487e-08	-1.56779	-0.154075
50278051	chr22:50278051:C:T	1.47635e-19	-1.27277	-4.33526e-10	2.49941e-08	-1.90937	-4.33526e-10
50279047	chr22:50279047:C:A	9.72196e-19	-4.97395e-10	0.612047	3.89723e-07	-4.97395e-10	0.837427
50279118	chr22:50279118:T:C	2.17977e-20	-1.74819	-1.43752	4.09425e-09	-2.29594	-1.42248
50279404	chr22:50279404:C:T	1.93341e-19	-1.52068	0.517623	4.09859e-08	-2.28172	0.866941
50279555	chr22:50279555:C:A	8.38328e-19	-4.97395e-10	0.4639	3.19114e-07	-4.97395e-10	0.63754
50279968	chr22:50279968:A:G	3.84068e-20	-1.19927	-1.42001	9.67172e-09	-1.42352	-1.43528
50280328	chr22:50280328:T:C	5.30334e-20	-2.29659	-4.33526e-10	2.13403e-08	-2.06741	-4.33526e-10
50280364	chr22:50280364:C:G	8.07838e-20	-1.87573	-4.33526e-10	6.334e-08	-0.979493	-4.33526e-10
50280512	chr22:50280512:C:T	5.81777e-19	-4.97395e-10	0.0985764	2.17698e-07	-4.97395e-10	0.255097
50280822	chr22:50280822:A:G	6.12017e-20	-0.841499	-1.31184	1.25355e-08	-1.31223	-1.28722
50281223	chr22:50281223:G:A	5.5463e-20	-2.25179	-4.33526e-10	1.70087e-08	-2.29428	-4.33526e-10
50281431	chr22:50281431:C:T	1.99434e-19	-4.97395e-10	-0.972027	6.03828e-08	-4.97395e-10	-1.02731
50281866	chr22:50281866:G:A	3.26025e-19	-4.97395e-10	-0.480537	9.60276e-08	-4.97395e-10	-0.563374
50281890	chr22:50281890:G:A	1.53554e-19	-4.97395e-10	-1.23345	4.76725e-08	-4.97395e-10	-1.26365
50281979	chr22:50281979:C:T	1.28967e-19	-4.97395e-10	-1.40795	4.11292e-08	-4.97395e-10	-1.41129
50282193	chr22:50282193:C:T	1.09338e-19	-0.752829	-0.820233	9.298e-09	-2.27493	-0.623279
50282480	chr22:50282480:T:A	1.95049e-19	-4.97395e-10	-0.994259	5.9927e-08	-4.97395e-10	-1.03488
50282571	chr22:50282571:A:G	1.2707e-19	-4.97395e-10	-1.42277	4.10423e-08	-4.97395e-10	-1.41341
50282574	chr22:50282574:G:A	1.80303e-20	-2.26197	-1.11348	6.16613e-09	-2.21924	-1.0897
50283063	chr22:50283063:C:T	5.31629e-20	-2.29415	-4.33526e-10	1.98275e-08	-2.14094	-4.33526e-10
50283450	chr22:50283450:C:T	1.76961e-19	-4.97395e-10	-1.09158	5.76705e-08	-4.97395e-10	-1.07326
50283738	chr22:50283738:T:C	8.14899e-20	-1.86703	-4.33526e-10	2.73407e-08	-1.81963	-4.33526e-10
50283979	chr22:50283979:T:C	2.97263e-18	2.47164	-0.741945	0.00021645	7.92751	-0.770409
50284317	chr22:50284317:C:A	2.6969e-19	-4.97395e-10	-0.670236	8.30357e-08	-4.97395e-10	-0.708739
50284348	chr22:50284348:G:A	2.18256e-19	-4.97395e-10	-0.88184	6.71236e-08	-4.97395e-10	-0.921474
50284482	chr22:50284482:T:A	9.98513e-20	-1.46718	-0.196648	3.18124e-08	-1.71051	0.0423528
50284853	chr22:50284853:G:C	3.85491e-19	-4.97395e-10	-0.312993	1.1616e-07	-4.97395e-10	-0.373037
50284982	chr22:50284982:C:G	5.29742e-20	-2.29771	-4.33526e-10	1.79594e-08	-2.23989	-4.33526e-10
50285045	chr22:50285045:G:A	5.58176e-20	-2.27646	0.0310385	4.18765e-08	-1.55966	0.16638
50285139	chr22:50285139:T:C	1.62972e-20	-2.0833	-1.39322	3.95794e-09	-2.2988	-1.45348
50285220	chr22:50285220:C:T	1.8392e-19	-4.97395e-10	-1.05301	5.75107e-08	-4.97395e-10	-1.07604
50285972	chr22:50285972:G:C	1.54345e-19	-4.97395e-10	-1.22832	5.05084e-08	-4.97395e-10	-1.20587
50286164	chr22:50286164:G:A	5.5816e-20	-2.24545	-4.33526e-10	1.78515e-08	-2.24592	-4.33526e-10
50286808	chr22:50286808:G:C	5.38314e-20	-2.28165	-4.33526e-10	1.89042e-08	-2.18863	-4.33526e-10
50286872	chr22:50286872:G:A	6.39378e-20	-2.17762	0.0680248	9.03522e-08	-0.790015	0.165721
50287124	chr22:50287124:T:C	1.66253e-20	-2.25734	-1.19924	1.81841e-08	-1.08024	-1.14722
50287811	chr22:50287811:G:A	4.35412e-19	-4.97395e-10	-0.191217	1.27916e-07	-4.97395e-10	-0.276632
50288095	chr22:50288095:A:C	1.58982e-19	-4.97395e-10	-1.19872	4.89108e-08	-4.97395e-10	-1.23801
50288182	chr22:50288182:G:A	1.57225e-19	-4.97395e-10	-1.20984	4.82661e-08	-4.97395e-10	-1.25128
50288198	chr22:50288198:G:A	4.16953e-20	-1.15195	-1.38517	7.29869e-09	-1.77204	-1.36828
50289266	chr22:50289266:G:A	1.54701e-19	-4.97395e-10	-1.22602	5.06379e-08	-4.97395e-10	-1.20331
50289281	chr22:50289281:A:G	5.79339e-19	-4.97395e-10	0.0943775	1.74105e-07	-4.97395e-10	0.0316484
50289353	chr22:50289353:G:A	1.84959e-19	-1.04738	-4.33526e-10	1.71364e-07	0.0157828	-4.33526e-10
50289492	chr22:50289492:T:C	2.5354e-20	-1.60422	-1.43035	1.56644e-08	-0.952198	-1.42442
50289633	chr22:50289633:T:C	1.12429e-19	-1.70896	0.16377	7.34124e-08	-1.02972	0.197803
50289739	chr22:50289739:G:A	1.23249e-19	-4.97395e-10	-1.4533	3.94981e-08	-4.97395e-10	-1.45176
50289926	chr22:50289926:G:A	1.63718e-19	-4.97395e-10	-1.16936	5.3725e-08	-4.97395e-10	-1.14413
50290926	chr22:50290926:G:A	1.49792e-19	-4.97395e-10	-1.25826	4.71398e-08	-4.97395e-10	-1.27489
50291272	chr22:50291272:C:G	1.34e-19	-4.97395e-10	-1.36967	4.23228e-08	-4.97395e-10	-1.38268
50291791	chr22:50291791:A:G	2.28121e-20	-2.28942	-0.850805	7.30766e-09	-2.29885	-0.84024
50291875	chr22:50291875:C:G	3.12547e-20	-1.37396	-1.45138	5.81599e-09	-1.91946	-1.44794
50291890	chr22:50291890:T:C	5.67393e-20	-2.22904	-4.33526e-10	2.85144e-08	-1.7776	-4.33526e-10
50291891	chr22:50291891:T:C	1.28462e-20	-2.29898	-1.41548	8.56059e-09	-1.54834	-1.4325
50292075	chr22:50292075:C:T	2.37967e-19	-4.97395e-10	-0.795379	7.18249e-08	-4.97395e-10	-0.853778
50292260	chr22:50292260:C:T	4.6128e-19	-4.97395e-10	-0.133506	1.54912e-07	-4.97395e-10	-0.0851495
50292543	chr22:50292543:T:G	2.54259e-20	-1.6269	-1.40485	5.60143e-09	-2.00137	-1.40361
50292796	chr22:50292796:G:A	1.23604e-19	-4.97395e-10	-1.45043	3.9421e-08	-4.97395e-10	-1.45371
50292881	chr22:50292881:A:G	1.33166e-20	-2.23973	-1.43877	3.99203e-09	-2.29025	-1.45346
50293275	chr22:50293275:C:T	1.25946e-19	-4.97395e-10	-1.43165	4.002e-08	-4.97395e-10	-1.43863
50293320	chr22:50293320:C:A	5.68047e-20	-2.22789	-4.33526e-10	2.39076e-08	-1.95381	-4.33526e-10
50293379	chr22:50293379:C:T	1.67361e-20	-2.18332	-1.26662	4.14765e-09	-2.2988	-1.40666
50293474	chr22:50293474:T:C	2.0442e-20	-2.29756	-0.95236	6.60321e-09	-2.28885	-0.951604
50293593	chr22:50293593:A:T	2.94001e-19	-4.97395e-10	-0.583927	9.73798e-08	-4.97395e-10	-0.54939
50294649	chr22:50294649:C:T	1.28824e-19	-4.97395e-10	-1.40906	4.09865e-08	-4.97395e-10	-1.41477
50295194	chr22:50295194:A:G	1.35811e-20	-2.29239	-1.36644	4.56e-09	-2.24582	-1.36487
50295248	chr22:50295248:C:T	2.96151e-19	-4.97395e-10	-0.57664	9.10582e-08	-4.97395e-10	-0.61651
50295269	chr22:50295269:G:A	2.59196e-19	-4.97395e-10	-0.709927	7.73264e-08	-4.97395e-10	-0.779975
50295463	chr22:50295463:C:T	1.30059e-19	-4.97395e-10	-1.39952	4.18918e-08	-4.97395e-10	-1.39292
50295714	chr22:50295714:G:A	1.24595e-19	-4.97395e-10	-1.44244	4.00696e-08	-4.97395e-10	-1.43739
50295815	chr22:50295815:C:T	1.40958e-20	-2.17907	-1.44256	4.09792e-09	-2.28054	-1.43699
50295872	chr22:50295872:A:G	2.84318e-19	-4.97395e-10	-0.617417	8.44696e-08	-4.97395e-10	-0.691618
50295939	chr22:50295939:T:A	1.24545e-19	-4.97395e-10	-1.44285	4.00504e-08	-4.97395e-10	-1.43787
50295963	chr22:50295963:G:A	3.78891e-19	-0.855439	0.525177	2.27612e-07	-0.549205	0.848839
50295989	chr22:50295989:C:T	1.36149e-20	-2.2365	-1.41984	3.98661e-09	-2.29242	-1.45265
50296033	chr22:50296033:T:C	1.57742e-20	-2.27265	-1.23648	5.49085e-09	-2.21991	-1.20501
50296162	chr22:50296162:G:A	1.87151e-19	-4.97395e-10	-1.0356	5.76328e-08	-4.97395e-10	-1.07392
50296724	chr22:50296724:G:A	1.24555e-19	-4.97395e-10	-1.44277	3.96267e-08	-4.97395e-10	-1.44851
50296801	chr22:50296801:A:G	1.65679e-20	-2.21404	-1.246	4.59494e-09	-2.29897	-1.30409
50297003	chr22:50297003:A:G	2.53236e-19	-4.97395e-10	-0.733187	7.48231e-08	-4.97395e-10	-0.812883
50297175	chr22:50297175:G:A	3.09376e-20	-2.29294	-0.5426	1.02098e-08	-2.17304	-0.631616
50297443	chr22:50297443:C:T	6.93218e-20	-1.21138	-0.81737	1.08015e-08	-1.85275	-0.895573
50297879	chr22:50297879:G:A	2.53726e-20	-1.5809	-1.45295	4.90755e-09	-2.09163	-1.4456
50297980	chr22:50297980:T:C	2.735e-20	-1.50936	-1.44944	5.17031e-09	-2.04776	-1.43732
50298700	chr22:50298700:T:C	1.49167e-20	-2.11534	-1.44969	4.11341e-09	-2.26192	-1.45183
50298835	chr22:50298835:G:A	1.36294e-19	-4.97395e-10	-1.3527	4.29434e-08	-4.97395e-10	-1.36813
50299326	chr22:50299326:G:A	7.40466e-20	-1.96282	-4.33526e-10	3.22607e-08	-1.65416	-4.33526e-10
50300005	chr22:50300005:A:G	7.94587e-20	-0.497895	-1.39438	5.8677e-09	-2.04569	-1.31285
50300291	chr22:50300291:A:ATCG	1.23754e-19	-4.97395e-10	-1.44922	3.95248e-08	-4.97395e-10	-1.45108
50300315	chr22:50300315:C:A	2.87204e-19	-4.97395e-10	-0.607316	8.83504e-08	-4.97395e-10	-0.646699
50300473	chr22:50300473:G:A	3.02584e-19	-4.97395e-10	-0.555152	1.04428e-07	-4.97395e-10	-0.479507
50300501	chr22:50300501:A:G	4.05466e-20	-1.11387	-1.45118	4.87126e-09	-2.09163	-1.45303
50300709	chr22:50300709:T:A	1.23699e-19	-4.97395e-10	-1.44966	3.96235e-08	-4.97395e-10	-1.44859
50301013	chr22:50301013:T:C	6.11457e-20	-2.15425	-4.33526e-10	1.70231e-08	-2.29344	-4.33526e-10
50301414	chr22:50301414:C:CACAT	2.96449e-19	-4.97395e-10	-0.575637	1.02242e-07	-4.97395e-10	-0.500668
50301460	chr22:50301460:C:T	3.05743e-19	-4.97395e-10	-0.544764	9.28023e-08	-4.97395e-10	-0.597538
50301556	chr22:50301556:C:T	2.28933e-19	-4.97395e-10	-0.834083	7.55776e-08	-4.97395e-10	-0.80285
50301560	chr22:50301560:T:G	1.93115e-20	-2.26553	-1.04128	1.00835e-08	-1.83487	-0.982234
50301838	chr22:50301838:C:T	1.58568e-19	-4.97395e-10	-1.20133	5.16738e-08	-4.97395e-10	-1.18306
50301839	chr22:50301839:G:A	5.76722e-20	-2.21273	-4.33526e-10	1.74409e-08	-2.26919	-4.33526e-10
50302134	chr22:50302134:G:A	2.6481e-19	-4.97395e-10	-0.688496	7.93846e-08	-4.97395e-10	-0.753705
50302466	chr22:50302466:C:G	1.3085e-19	-4.97395e-10	-1.39346	4.14285e-08	-4.97395e-10	-1.40404
50302564	chr22:50302564:C:T	1.69142e-19	-4.97395e-10	-1.13677	5.16629e-08	-4.97395e-10	-1.18327
50302648	chr22:50302648:G:A	2.94401e-19	-4.97395e-10	-0.582567	9.05426e-08	-4.97395e-10	-0.622189
50302674	chr22:50302674:C:A	1.3253e-19	-4.97395e-10	-1.3807	4.27484e-08	-4.97395e-10	-1.37268
50302898	chr22:50302898:C:G	1.25803e-19	-4.97395e-10	-1.43279	4.01981e-08	-4.97395e-10	-1.43419
50303075	chr22:50303075:C:T	2.70482e-20	-2.12002	-0.849867	7.648e-09	-2.2348	-0.85877
50303160	chr22:50303160:C:T	3.13098e-19	-4.97395e-10	-0.520994	1.05499e-07	-4.97395e-10	-0.469312
50303453	chr22:50303453:G:A	5.86647e-20	-2.19567	-4.33526e-10	1.72606e-08	-2.27958	-4.33526e-10
50303859	chr22:50303859:G:A	2.46056e-19	-4.97395e-10	-0.761951	7.39964e-08	-4.97395e-10	-0.823993
50303917	chr22:50303917:G:C	5.43521e-20	-1.82897	-0.443059	1.32766e-08	-2.2291	-0.312907
50303965	chr22:50303965:G:A	1.23469e-19	-4.97395e-10	-1.45152	3.94587e-08	-4.97395e-10	-1.45276
50304182	chr22:50304182:C:A	1.8597e-20	-1.89147	-1.45305	4.07114e-09	-2.27231	-1.45178
50304292	chr22:50304292:T:A	7.05593e-20	-2.01106	-4.33526e-10	3.88484e-08	-1.46834	-4.33526e-10
50304506	chr22:50304506:A:G	2.69807e-20	-1.62312	-1.34927	4.35556e-09	-2.29423	-1.36233
50304530	chr22:50304530:TG:T	5.87354e-20	-2.19447	-4.33526e-10	2.8135e-08	-1.79099	-4.33526e-10
50305081	chr22:50305081:G:A	2.29165e-20	-1.78331	-1.35235	4.35903e-09	-2.29551	-1.36025
50305141	chr22:50305141:C:T	3.36233e-19	-4.97395e-10	-0.449705	9.95534e-08	-4.97395e-10	-0.527315
50305201	chr22:50305201:C:A	1.2331e-19	-4.97395e-10	-1.45281	3.9507e-08	-4.97395e-10	-1.45153
50305204	chr22:50305204:G:A	1.36992e-19	-4.97395e-10	-1.34759	4.33721e-08	-4.97395e-10	-1.35819
50305209	chr22:50305209:G:A	1.86365e-19	-4.97395e-10	-1.0398	5.70419e-08	-4.97395e-10	-1.08422
50305619	chr22:50305619:G:A	1.77819e-19	-4.97395e-10	-1.08674	5.44644e-08	-4.97395e-10	-1.13046
50305874	chr22:50305874:T:C	1.57449e-19	-4.97395e-10	-1.20841	5.16106e-08	-4.97395e-10	-1.18428
50305875	chr22:50305875:T:TG	1.66849e-19	-4.97395e-10	-1.15042	5.27299e-08	-4.97395e-10	-1.16283
50305910	chr22:50305910:C:G	5.25904e-19	1.41567	-1.41806	3.62504e-08	-0.100081	-1.43748
50305985	chr22:50305985:T:TG	1.01814e-19	-1.64436	-4.33526e-10	2.32741e-08	-1.98067	-4.33526e-10
50306001	chr22:50306001:A:C	8.23391e-20	-1.85666	-4.33526e-10	6.20634e-08	-0.999853	-4.33526e-10
50306392	chr22:50306392:A:G	1.42983e-20	-2.20645	-1.40092	6.57723e-09	-1.80731	-1.43709
50306610	chr22:50306610:G:A	1.4903e-18	2.49295	-1.45373	7.96031e-08	0.698541	-1.4495
50306803	chr22:50306803:G:A	1.28281e-19	-4.97395e-10	-1.41329	4.1864e-08	-4.97395e-10	-1.39358
50306852	chr22:50306852:T:C	1.23406e-19	-4.97395e-10	-1.45203	3.94435e-08	-4.97395e-10	-1.45314
50307027	chr22:50307027:C:CA	5.32376e-20	-2.29275	-4.33526e-10	1.95479e-08	-2.15514	-4.33526e-10
50307389	chr22:50307389:G:A	1.59815e-19	-4.97395e-10	-1.19349	5.01093e-08	-4.97395e-10	-1.2138
50307473	chr22:50307473:G:A	1.93864e-20	-2.19417	-1.10877	6.14925e-09	-2.18199	-1.12969
50307702	chr22:50307702:G:C	2.26548e-19	-0.844554	-4.33526e-10	1.64701e-07	-0.0238803	-4.33526e-10
50308183	chr22:50308183:C:T	1.33435e-18	2.3488	-1.42011	7.21696e-08	0.590062	-1.43905
50308277	chr22:50308277:C:T	2.52174e-20	-1.67944	-1.36054	1.36769e-05	5.77867	-1.38321
50308526	chr22:50308526:T:C	2.31475e-20	-2.25764	-0.86798	9.82134e-09	-1.85041	-0.993042
50308672	chr22:50308672:T:C	2.18357e-20	-2.26833	-0.915635	9.10884e-09	-1.88445	-1.03432
50309078	chr22:50309078:G:A	1.39498e-20	-2.25442	-1.37763	9.94593e-09	-1.4335	-1.39735
50309169	chr22:50309169:C:T	5.50128e-20	-1.50498	-0.754961	8.01797e-09	-2.23075	-0.815579
50309237	chr22:50309237:C:T	2.70018e-19	-4.97395e-10	-0.669022	7.85715e-08	-4.97395e-10	-0.764
50309340	chr22:50309340:T:G	1.85316e-19	-4.97395e-10	-1.04545	5.75657e-08	-4.97395e-10	-1.07508
50309472	chr22:50309472:C:G	5.34778e-20	-2.28824	-4.33526e-10	2.06265e-08	-2.10143	-4.33526e-10
50309566	chr22:50309566:C:T	1.89644e-20	-2.29722	-1.02772	7.56069e-09	-1.96153	-1.14352
50309878	chr22:50309878:G:A	5.55066e-20	-2.25101	-4.33526e-10	1.79354e-08	-2.24123	-4.33526e-10
50309896	chr22:50309896:C:T	2.25238e-20	-2.26403	-0.888902	1.07965e-08	-1.73899	-1.0098
50310090	chr22:50310090:G:A	1.38676e-19	-4.97395e-10	-1.33537	4.51905e-08	-4.97395e-10	-1.31712
50310297	chr22:50310297:T:C	1.32139e-19	-4.97395e-10	-1.38365	4.27454e-08	-4.97395e-10	-1.37275
50310385	chr22:50310385:T:A	1.47896e-19	-4.97395e-10	-1.271	4.5894e-08	-4.97395e-10	-1.30167
50310501	chr22:50310501:T:C	5.95605e-20	-1.59505	-0.585464	1.08058e-08	-2.28536	-0.462571
50310514	chr22:50310514:T:C	1.99588e-20	-2.28188	-0.991956	8.05008e-09	-1.94007	-1.10226
50310768	chr22:50310768:C:T	1.86623e-20	-1.99449	-1.34652	4.47448e-09	-2.26793	-1.36169
50310812	chr22:50310812:T:C	2.09289e-20	-2.25491	-0.97147	1.03806e-08	-1.70469	-1.08338
50310923	chr22:50310923:A:G	1.59442e-20	-2.28024	-1.21818	6.5829e-09	-1.93245	-1.31109
50310975	chr22:50310975:C:T	1.30043e-19	-4.97395e-10	-1.39965	4.19346e-08	-4.97395e-10	-1.3919
50311651	chr22:50311651:C:T	1.64325e-19	-4.97395e-10	-1.16566	5.39486e-08	-4.97395e-10	-1.13998
50311724	chr22:50311724:G:A	1.6456e-19	-4.97395e-10	-1.16423	5.4029e-08	-4.97395e-10	-1.13849
50311934	chr22:50311934:G:C	2.08593e-19	-4.97395e-10	-0.927124	6.29466e-08	-4.97395e-10	-0.985723
50312052	chr22:50312052:C:T	4.22776e-19	-0.220668	-4.33526e-10	3.80655e-08	-1.4887	-4.33526e-10
50312071	chr22:50312071:C:T	2.58374e-19	-4.97395e-10	-0.713103	7.77408e-08	-4.97395e-10	-0.774629
50312406	chr22:50312406:G:A	5.36032e-20	-2.2859	-4.33526e-10	2.09026e-08	-2.08814	-4.33526e-10
50312450	chr22:50312450:G:A	1.28077e-18	2.32442	-1.43672	6.98515e-08	0.567402	-1.44904
50312649	chr22:50312649:G:A	3.91944e-19	-4.97395e-10	-0.296391	1.38175e-07	-4.97395e-10	-0.199491
50313721	chr22:50313721:C:T	1.38355e-20	-2.21891	-1.42136	5.86259e-09	-1.9314	-1.42802
50313784	chr22:50313784:T:C	1.32894e-19	-4.97395e-10	-1.37796	4.18508e-08	-4.97395e-10	-1.3939
50314340	chr22:50314340:C:T	1.25177e-20	-2.29891	-1.44146	5.44524e-09	-1.99079	-1.44247
50314539	chr22:50314539:G:A	3.16023e-19	-4.97395e-10	-0.511697	1.10418e-07	-4.97395e-10	-0.423733
50314905	chr22:50314905:G:A	2.1244e-20	-2.27347	-0.937964	1.46712e-08	-1.50156	-0.940565
50315299	chr22:50315299:C:T	6.84778e-19	-1.11086	1.37244	7.95285e-07	0.264119	1.28657
50315326	chr22:50315326:C:G	1.76117e-19	-4.97395e-10	-1.09636	5.76773e-08	-4.97395e-10	-1.07315
50315544	chr22:50315544:T:C	1.2794e-20	-2.29486	-1.42368	1.55588e-08	-0.955933	-1.42745
50315645	chr22:50315645:T:C	1.27082e-19	-4.97395e-10	-1.42267	4.12568e-08	-4.97395e-10	-1.40819
50315650	chr22:50315650:G:A	1.44487e-19	-4.97395e-10	-1.29432	4.68429e-08	-4.97395e-10	-1.28121
50315773	chr22:50315773:AGAG:A	1.02734e-18	2.07085	-1.40363	8.79803e-08	0.723806	-1.3747
50315857	chr22:50315857:G:A	9.90673e-20	-1.67171	-4.33526e-10	9.23524e-08	-0.602398	-4.33526e-10
50316016	chr22:50316016:A:T	7.19663e-20	-1.99131	-4.33526e-10	1.84995e-08	-2.21027	-4.33526e-10
50316037	chr22:50316037:C:T	1.29847e-20	-2.2517	-1.45203	1.27147e-08	-1.1324	-1.45285
50316680	chr22:50316680:T:C	1.48465e-19	-1.26716	-4.33526e-10	9.05749e-08	-0.621832	-4.33526e-10
50316851	chr22:50316851:G:A	3.17204e-19	-4.97395e-10	-0.507966	1.11706e-07	-4.97395e-10	-0.412143
50317531	chr22:50317531:G:A	1.69875e-19	-4.97395e-10	-1.13245	5.58717e-08	-4.97395e-10	-1.10495
50317619	chr22:50317619:C:T	1.65266e-20	-2.28971	-1.17282	1.06187e-08	-1.59257	-1.17282
50318023	chr22:50318023:A:G	6.04406e-19	1.45753	-1.32079	4.49119e-08	-0.0466948	-1.27661
50318630	chr22:50318630:A:G	1.40773e-19	-4.97395e-10	-1.32036	4.55898e-08	-4.97395e-10	-1.30833
50318683	chr22:50318683:G:A	1.54758e-20	-2.19545	-1.33278	2.85517e-08	-0.436731	-1.33956
50318908	chr22:50318908:C:T	3.66896e-19	-4.97395e-10	-0.362432	1.23573e-07	-4.97395e-10	-0.311181
50318919	chr22:50318919:G:A	1.53821e-20	-2.12139	-1.41291	1.69826e-08	-0.857577	-1.43825
50318936	chr22:50318936:T:C	1.4052e-20	-2.19697	-1.42777	6.30673e-09	-1.85549	-1.4309
50319041	chr22:50319041:T:C	1.62058e-20	-2.10802	-1.37412	1.80177e-08	-0.823977	-1.41268
50319150	chr22:50319150:C:A	1.39771e-20	-2.27791	-1.35218	7.4456e-09	-1.76011	-1.36028
50319225	chr22:50319225:C:T	1.68392e-20	-2.24348	-1.20032	9.9052e-09	-1.62225	-1.21269
50319251	chr22:50319251:T:C	8.37514e-19	-1.26116	1.72409	8.97972e-07	0.039078	1.63305
50319901	chr22:50319901:G:A	2.00296e-19	-4.97395e-10	-0.967714	6.11264e-08	-4.97395e-10	-1.01507
50319965	chr22:50319965:A:T	5.42109e-20	-2.27463	-4.33526e-10	2.47532e-08	-1.91906	-4.33526e-10
50320444	chr22:50320444:C:T	1.52588e-20	-2.19018	-1.35218	6.69381e-09	-1.86796	-1.35886
50320543	chr22:50320543:C:T	1.55465e-19	-4.97395e-10	-1.22109	5.09629e-08	-4.97395e-10	-1.19691
50320705	chr22:50320705:T:C	8.16474e-19	1.71316	-1.27568	5.76856e-08	0.151901	-1.2249
50321053	chr22:50321053:G:A	1.39644e-20	-2.1777	-1.4533	1.57444e-08	-0.92406	-1.44747
50321698	chr22:50321698:T:C	1.40649e-20	-2.19644	-1.42738	9.2108e-09	-1.48308	-1.42455
50322177	chr22:50322177:A:C	5.37201e-20	-2.28372	-4.33526e-10	2.39525e-08	-1.95194	-4.33526e-10
50322276	chr22:50322276:G:A	1.64491e-19	-4.97395e-10	-1.16465	5.15163e-08	-4.97395e-10	-1.18611
50322417	chr22:50322417:T:C	1.3607e-19	-4.97395e-10	-1.35434	4.26509e-08	-4.97395e-10	-1.37496
50323247	chr22:50323247:C:T	4.47278e-19	1.15073	-1.31506	3.57869e-08	-0.280099	-1.27033
50323407	chr22:50323407:A:G	1.70615e-19	-4.97395e-10	-1.1281	5.58134e-08	-4.97395e-10	-1.10599
50323570	chr22:50323570:A:G	1.50206e-20	-2.16283	-1.39526	6.13058e-09	-1.91488	-1.39984
50323870	chr22:50323870:C:T	5.37779e-20	-2.28265	-4.33526e-10	2.38815e-08	-1.9549	-4.33526e-10
50324023	chr22:50324023:G:A	2.63528e-19	0.724912	-1.41826	2.20865e-08	-0.640762	-1.39228
50324186	chr22:50324186:C:T	1.50608e-20	-2.29633	-1.25908	7.87024e-09	-1.80587	-1.25905
50324447	chr22:50324447:A:G	1.74981e-20	-2.04768	-1.35774	2.59505e-08	-0.552465	-1.31936
50324685	chr22:50324685:A:G	7.81165e-20	-1.90931	-4.33526e-10	4.24835e-08	-1.37889	-4.33526e-10
50324738	chr22:50324738:C:G	1.35811e-20	-2.22318	-1.43565	5.90967e-09	-1.91315	-1.43827
50324913	chr22:50324913:T:C	1.41001e-20	-2.1829	-1.43843	1.61341e-08	-0.925038	-1.42203
50324916	chr22:50324916:C:T	5.41534e-20	-2.27569	-4.33526e-10	2.46341e-08	-1.92388	-4.33526e-10
50325543	chr22:50325543:G:T	1.37748e-20	-2.20991	-1.43477	6.07976e-09	-1.88559	-1.43745
50325614	chr22:50325614:C:G	1.23783e-19	-4.97395e-10	-1.44898	3.97334e-08	-4.97395e-10	-1.44582
50325628	chr22:50325628:T:C	1.54696e-20	-2.07805	-1.45059	1.89574e-08	-0.754058	-1.43176
50325678	chr22:50325678:G:A	1.26341e-19	-4.97395e-10	-1.42852	4.02195e-08	-4.97395e-10	-1.43366
50326131	chr22:50326131:G:A	3.23549e-19	-4.97395e-10	-0.48816	9.76515e-08	-4.97395e-10	-0.546605
50326496	chr22:50326496:G:A	1.2495e-19	-4.97395e-10	-1.43959	4.01996e-08	-4.97395e-10	-1.43415
50326747	chr22:50326747:G:A	1.25836e-19	-1.43253	-4.33526e-10	5.34257e-08	-1.14972	-4.33526e-10
50327242	chr22:50327242:G:A	1.23619e-19	-4.97395e-10	-1.45031	3.96822e-08	-4.97395e-10	-1.44711
50327459	chr22:50327459:C:T	1.60585e-20	-2.058	-1.43327	1.97638e-08	-0.693674	-1.45048
50328922	chr22:50328922:A:G	1.73327e-20	-1.98994	-1.42498	2.30562e-08	-0.544735	-1.44534
50329024	chr22:50329024:A:G	1.56632e-20	-2.0727	-1.44349	1.88284e-08	-0.739463	-1.45318
50329076	chr22:50329076:G:A	1.45696e-19	-4.97395e-10	-1.28599	4.72534e-08	-4.97395e-10	-1.27248
50329337	chr22:50329337:C:G	1.23742e-19	-4.97395e-10	-1.44931	3.95613e-08	-4.97395e-10	-1.45016
50330015	chr22:50330015:G:A	1.27629e-19	-4.97395e-10	-1.41838	4.11571e-08	-4.97395e-10	-1.41061
50330365	chr22:50330365:C:T	1.59339e-19	-4.97395e-10	-1.19648	5.3642e-08	-4.97395e-10	-1.14568
50330412	chr22:50330412:A:C	1.56639e-19	-4.97395e-10	-1.21357	5.11153e-08	-4.97395e-10	-1.19393
50330510	chr22:50330510:A:G	1.42125e-20	-2.29853	-1.31486	7.83752e-09	-1.75423	-1.31485
50330577	chr22:50330577:G:A	1.25667e-19	-4.97395e-10	-1.43388	4.03481e-08	-4.97395e-10	-1.43047
50330600	chr22:50330600:A:G	1.73035e-20	-2.12086	-1.29575	9.29422e-09	-1.60821	-1.29041
50330671	chr22:50330671:C:T	1.41764e-19	-4.97395e-10	-1.31335	4.41251e-08	-4.97395e-10	-1.34098
50330978	chr22:50330978:G:A	7.67852e-20	-1.9265	-4.33526e-10	1.77544e-08	-2.25138	-4.33526e-10
50331064	chr22:50331064:C:T	1.24801e-20	-2.29848	-1.44489	4.46451e-09	-2.18949	-1.44236
50331326	chr22:50331326:G:A	1.23676e-19	-4.97395e-10	-1.44984	3.94651e-08	-4.97395e-10	-1.45259
50331346	chr22:50331346:G:A	1.66792e-20	-2.28231	-1.17104	5.68739e-09	-2.24365	-1.14611
50331389	chr22:50331389:C:T	1.4134e-19	-4.97395e-10	-1.31634	4.60096e-08	-4.97395e-10	-1.29916
50331478	chr22:50331478:G:A	1.27097e-19	-4.97395e-10	-1.42256	4.0975e-08	-4.97395e-10	-1.41505
50332301	chr22:50332301:C:T	2.87215e-19	0.699527	-1.30681	2.6109e-08	-0.607982	-1.25775
50332385	chr22:50332385:C:T	1.2712e-20	-2.28818	-1.43678	5.0316e-09	-2.08243	-1.42985
50332509	chr22:50332509:C:T	5.50939e-20	-2.25847	-4.33526e-10	2.02187e-08	-2.1214	-4.33526e-10
50332655	chr22:50332655:C:T	1.24974e-19	-4.97395e-10	-1.4394	4.0214e-08	-4.97395e-10	-1.43379
50332759	chr22:50332759:T:G	1.56106e-20	-2.20454	-1.31502	1.89011e-08	-0.824429	-1.36436
50332773	chr22:50332773:A:G	1.63514e-20	-2.15914	-1.31406	2.19581e-08	-0.6747	-1.36417
50333035	chr22:50333035:A:G	1.87387e-20	-1.8878	-1.44912	5.13788e-09	-2.04449	-1.44688
50333170	chr22:50333170:T:C	1.78149e-20	-2.22093	-1.16655	5.50306e-09	-2.17913	-1.24357
50333200	chr22:50333200:A:C	1.29505e-19	-1.27139	-0.132407	1.69042e-08	-2.28521	-0.015244
50333360	chr22:50333360:G:A	5.82243e-20	-2.20321	-4.33526e-10	4.75448e-08	-1.26634	-4.33526e-10
50333385	chr22:50333385:A:G	5.88351e-20	-2.19277	-4.33526e-10	1.71667e-08	-2.28504	-4.33526e-10
50333396	chr22:50333396:GCACA:G	5.50078e-20	-2.26004	-4.33526e-10	1.69351e-08	-2.29862	-4.33526e-10
50333485	chr22:50333485:T:C	1.39282e-20	-2.24501	-1.38858	1.42771e-08	-1.0482	-1.42116
50334670	chr22:50334670:A:G	2.98442e-19	-4.97395e-10	-0.568935	8.92338e-08	-4.97395e-10	-0.63675
50335115	chr22:50335115:A:G	2.49241e-20	-2.22881	-0.822865	2.56574e-08	-0.922896	-0.960282
50335161	chr22:50335161:G:C	1.40766e-20	-2.22523	-1.39776	1.53239e-08	-0.97123	-1.42737
50335262	chr22:50335262:A:G	1.51423e-19	-4.97395e-10	-1.24743	5.14083e-08	-4.97395e-10	-1.18821
50335434	chr22:50335434:A:G	1.28667e-19	-4.97395e-10	-1.41029	4.09193e-08	-4.97395e-10	-1.41641
50335613	chr22:50335613:G:T	5.58677e-20	-2.24452	-4.33526e-10	2.31913e-08	-1.98423	-4.33526e-10
50335636	chr22:50335636:C:T	1.23414e-19	-4.97395e-10	-1.45197	3.98e-08	-4.97395e-10	-1.44414
50335734	chr22:50335734:G:A	1.47714e-19	-4.97395e-10	-1.27223	4.69051e-08	-4.97395e-10	-1.27988
50336178	chr22:50336178:C:T	2.28557e-19	-4.97395e-10	-0.835726	6.80197e-08	-4.97395e-10	-0.908213
50336392	chr22:50336392:T:C	6.36329e-20	-2.11438	-4.33526e-10	2.74394e-08	-1.81603	-4.33526e-10
50336434	chr22:50336434:A:T	1.66372e-20	-2.29745	-1.15842	1.29072e-08	-1.33235	-1.23787
50336577	chr22:50336577:A:T	1.51353e-19	-4.97395e-10	-1.2479	4.74044e-08	-4.97395e-10	-1.26929
50338012	chr22:50338012:G:A	2.11352e-19	-4.97395e-10	-0.913986	7.9079e-08	-4.97395e-10	-0.757562
50341561	chr22:50341561:C:T	6.11439e-20	-2.15428	-4.33526e-10	1.69707e-08	-2.29652	-4.33526e-10
50341855	chr22:50341855:C:T	1.24201e-19	-4.97395e-10	-1.44561	3.99038e-08	-4.97395e-10	-1.44154
50342064	chr22:50342064:A:G	1.87145e-20	-2.26624	-1.07197	9.9348e-09	-1.87716	-0.954808
50342520	chr22:50342520:A:G	1.64337e-20	-2.21191	-1.25627	9.19279e-09	-1.75849	-1.1511
50342643	chr22:50342643:C:G	1.6078e-19	-4.97395e-10	-1.18747	5.24769e-08	-4.97395e-10	-1.16764
50347289	chr22:50347289:C:T	6.81557e-20	-2.07133	0.0256178	2.90937e-08	-1.90088	0.143391
50347318	chr22:50347318:C:T	1.24173e-20	-2.29469	-1.45373	4.74593e-09	-2.11769	-1.45303
50347528	chr22:50347528:C:G	1.39199e-19	-4.97395e-10	-1.3316	4.37546e-08	-4.97395e-10	-1.34941
50347565	chr22:50347565:C:T	1.68555e-20	-2.0102	-1.43263	1.74148e-08	-0.834363	-1.43633
50347607	chr22:50347607:A:G	1.77398e-20	-2.27791	-1.11379	9.73016e-09	-1.84273	-1.01005
50348117	chr22:50348117:TGTGCTTATGGTAAGGGAGAGAG:T	5.84069e-20	-2.20008	-4.33526e-10	2.43152e-08	-1.93691	-4.33526e-10
50348366	chr22:50348366:G:A	1.71568e-20	-2.28273	-1.14238	9.66643e-09	-1.81702	-1.04233
50348547	chr22:50348547:G:A	1.70291e-20	-2.01929	-1.4133	1.76195e-08	-0.848547	-1.41046
50348688	chr22:50348688:C:A	6.5515e-20	-2.08523	-4.33526e-10	2.35931e-08	-1.96706	-4.33526e-10
50348732	chr22:50348732:T:G	1.25333e-19	-4.97395e-10	-1.43653	3.99858e-08	-4.97395e-10	-1.43948
50348942	chr22:50348942:A:C	6.77013e-20	-2.0524	-4.33526e-10	3.04571e-08	-1.71169	-4.33526e-10
50349325	chr22:50349325:T:C	1.31807e-19	-4.97395e-10	-1.38617	4.26704e-08	-4.97395e-10	-1.3745
50349744	chr22:50349744:A:G	2.01105e-20	-2.19654	-1.06973	8.39639e-09	-2.04432	-0.955883
50349795	chr22:50349795:A:G	1.2331e-19	-4.97395e-10	-1.45281	3.94412e-08	-4.97395e-10	-1.4532
50349930	chr22:50349930:C:T	1.40574e-19	-4.97395e-10	-1.32178	4.39696e-08	-4.97395e-10	-1.34451
50350138	chr22:50350138:C:A	1.88177e-20	-2.26433	-1.06838	9.87326e-07	2.77291	-1.00592
50350141	chr22:50350141:T:C	2.73024e-19	-4.97395e-10	-0.657949	8.37527e-08	-4.97395e-10	-0.700142
50350419	chr22:50350419:T:C	4.74123e-20	-1.77184	-0.636792	8.42171e-09	-2.2966	-0.7006
50350463	chr22:50350463:TC:T	9.0896e-20	-0.794918	-0.962876	1.4032e-08	-1.62261	-0.864053
50350624	chr22:50350624:T:C	1.86484e-20	-2.28689	-1.05486	1.09804e-08	-1.78992	-0.941977
50350873	chr22:50350873:C:T	9.5683e-20	-1.70647	-4.33526e-10	8.81038e-08	-0.649493	-4.33526e-10
50350964	chr22:50350964:G:T	2.156e-19	-4.97395e-10	-0.894087	7.06274e-08	-4.97395e-10	-0.870592
50351221	chr22:50351221:G:A	2.80472e-19	-4.97395e-10	-0.631036	8.6203e-08	-4.97395e-10	-0.671305
50351527	chr22:50351527:G:A	1.41316e-20	-2.19452	-1.42458	2.55993e-08	-0.443309	-1.44214
50352129	chr22:50352129:C:T	5.33415e-20	-2.29079	-4.33526e-10	1.95535e-08	-2.15485	-4.33526e-10
50352300	chr22:50352300:T:G	1.64543e-19	-4.97395e-10	-1.16434	5.46623e-08	-4.97395e-10	-1.12684
50352486	chr22:50352486:T:G	5.30229e-20	-2.29679	-4.33526e-10	1.83422e-08	-2.21881	-4.33526e-10
50352714	chr22:50352714:ACT:A	1.23197e-19	-4.97395e-10	-1.45373	3.94455e-08	-4.97395e-10	-1.45309
50352831	chr22:50352831:C:T	1.82193e-20	-2.27049	-1.09453	9.67893e-09	-1.86967	-0.98839
50352957	chr22:50352957:G:C	1.23453e-19	-4.97395e-10	-1.45165	3.94372e-08	-4.97395e-10	-1.4533
50353084	chr22:50353084:C:T	1.79702e-20	-2.10275	-1.27604	4.82048e-09	-2.29876	-1.25637
50353922	chr22:50353922:G:T	1.76203e-19	-4.97395e-10	-1.09588	5.86998e-08	-4.97395e-10	-1.05557
50353945	chr22:50353945:A:G	6.58193e-20	-2.0806	-4.33526e-10	2.37284e-08	-1.96134	-4.33526e-10
50354016	chr22:50354016:A:G	1.29151e-19	-4.97395e-10	-1.40653	4.15946e-08	-4.97395e-10	-1.40004
50354079	chr22:50354079:C:T	1.23514e-19	-4.97395e-10	-1.45116	3.95364e-08	-4.97395e-10	-1.45079
50354192	chr22:50354192:C:G	1.23555e-19	-4.97395e-10	-1.45082	3.94617e-08	-4.97395e-10	-1.45268
50354397	chr22:50354397:A:G	5.29069e-20	-2.29898	-4.33526e-10	1.88553e-08	-2.19122	-4.33526e-10
50354449	chr22:50354449:G:A	1.48386e-19	-4.97395e-10	-1.2677	4.8154e-08	-4.97395e-10	-1.25361
50355826	chr22:50355826:T:A	1.88556e-20	-1.92997	-1.40073	2.18512e-08	-0.647184	-1.39657
50355902	chr22:50355902:AAC:A	1.24015e-19	-4.97395e-10	-1.44711	3.96372e-08	-4.97395e-10	-1.44824
50356109	chr22:50356109:C:T	1.60999e-20	-2.12766	-1.36104	5.50712e-09	-2.12089	-1.30108
50356292	chr22:50356292:C:G	1.29342e-19	-4.97395e-10	-1.40505	4.16868e-08	-4.97395e-10	-1.39782
50356375	chr22:50356375:C:G	1.65867e-20	-2.09814	-1.36077	4.40451e-09	-2.29895	-1.34643
50356642	chr22:50356642:C:T	2.44599e-20	-2.29197	-0.778503	2.78262e-07	1.1785	-0.677945
50356717	chr22:50356717:A:T	5.29067e-20	-2.29898	-4.33526e-10	1.88675e-08	-2.19057	-4.33526e-10
50356881	chr22:50356881:G:C	1.57023e-20	-2.09937	-1.41433	4.92629e-09	-2.16086	-1.37256
50357377	chr22:50357377:C:G	1.54299e-20	-2.21255	-1.31865	6.41283e-09	-2.02557	-1.24414
50357390	chr22:50357390:TTCCC:T	1.23317e-19	-4.97395e-10	-1.45276	3.94666e-08	-4.97395e-10	-1.45255
50357421	chr22:50357421:TTTC:T	2.70178e-19	-4.97395e-10	-0.66843	8.86058e-08	-4.97395e-10	-0.643813
50357849	chr22:50357849:C:T	5.55152e-20	-2.25085	-4.33526e-10	1.69859e-08	-2.29562	-4.33526e-10
50357867	chr22:50357867:G:A	1.5865e-19	0.248371	-1.44918	1.37409e-08	-1.05478	-1.45286
50358031	chr22:50358031:G:A	1.05519e-19	-0.16166	-1.44696	6.62794e-09	-1.81683	-1.41989
50358770	chr22:50358770:C:T	1.24794e-19	-4.97395e-10	-1.44084	3.98805e-08	-4.97395e-10	-1.44212
50359328	chr22:50359328:C:G	1.35175e-19	-4.97395e-10	-1.36094	4.37247e-08	-4.97395e-10	-1.3501
50359544	chr22:50359544:A:G	1.7846e-20	-2.14221	-1.24352	1.61996e-08	-0.989617	-1.35341
50359705	chr22:50359705:T:C	1.34209e-20	-2.2515	-1.4192	6.25549e-09	-1.91755	-1.377
50360482	chr22:50360482:T:C	1.32293e-19	-4.97395e-10	-1.38249	4.18076e-08	-4.97395e-10	-1.39493
50360616	chr22:50360616:G:C	1.48386e-19	-4.97395e-10	-1.2677	4.8154e-08	-4.97395e-10	-1.25361
50360692	chr22:50360692:A:G	1.23601e-19	-4.97395e-10	-1.45045	3.94825e-08	-4.97395e-10	-1.45215
50360740	chr22:50360740:A:G	2.71841e-20	-1.62059	-1.34429	5.99621e-09	-1.97635	-1.36053
50361416	chr22:50361416:A:G	2.88979e-20	-1.55354	-1.3502	6.2641e-09	-1.92718	-1.366
50361445	chr22:50361445:G:A	1.29634e-19	-4.97395e-10	-1.4028	4.2055e-08	-4.97395e-10	-1.38903
50362500	chr22:50362500:G:A	4.11451e-20	-2.29876	-0.251646	6.13494e-07	1.41298	-0.121823
50362727	chr22:50362727:C:G	5.29129e-20	-2.29886	-4.33526e-10	1.87159e-08	-2.19864	-4.33526e-10
50362761	chr22:50362761:C:G	2.01634e-19	-4.97395e-10	-0.961055	6.29392e-08	-4.97395e-10	-0.985841
50362905	chr22:50362905:A:G	7.44478e-20	-1.95741	-4.33526e-10	1.7363e-08	-2.27367	-4.33526e-10
50363645	chr22:50363645:C:T	2.73829e-20	-1.89205	-1.06554	6.92504e-09	-2.13626	-1.0566
50364206	chr22:50364206:A:T	5.78754e-20	-2.20922	-4.33526e-10	2.12586e-08	-2.07125	-4.33526e-10
50364213	chr22:50364213:T:C	1.09765e-19	-1.56917	-4.33526e-10	6.6516e-08	-0.930567	-4.33526e-10
50364503	chr22:50364503:C:T	1.24472e-19	-4.97395e-10	-1.44343	3.95961e-08	-4.97395e-10	-1.44928
50364681	chr22:50364681:G:A	2.71484e-20	-1.89946	-1.06673	6.88544e-09	-2.1408	-1.0578
50365038	chr22:50365038:C:T	1.57505e-19	-4.97395e-10	-1.20805	5.19686e-08	-4.97395e-10	-1.17737
50365438	chr22:50365438:G:A	1.95586e-20	-2.27657	-1.01752	1.07592e-08	-1.84627	-0.905982
50365518	chr22:50365518:A:G	1.23612e-19	-4.97395e-10	-1.45036	3.95742e-08	-4.97395e-10	-1.44983
50365603	chr22:50365603:C:T	2.26469e-20	-2.2967	-0.850786	2.34587e-07	1.10852	-0.778698
50365604	chr22:50365604:G:A	3.23349e-19	-4.97395e-10	-0.488777	9.99625e-08	-4.97395e-10	-0.523214
50366418	chr22:50366418:C:T	1.27625e-19	-4.97395e-10	-1.41841	4.02919e-08	-4.97395e-10	-1.43186
50366610	chr22:50366610:A:C	2.02928e-20	-2.29299	-0.964258	1.27299e-08	-1.74152	-0.842535
50367108	chr22:50367108:G:A	2.31618e-20	-2.2878	-0.837205	1.40086e-08	-1.78494	-0.703394
50367395	chr22:50367395:G:C	1.27402e-20	-2.26936	-1.45339	9.67041e-09	-1.41436	-1.44457
50367861	chr22:50367861:C:T	2.22451e-19	-4.97395e-10	-0.862801	6.89944e-08	-4.97395e-10	-0.893984
50367902	chr22:50367902:G:A	1.25168e-19	-4.97395e-10	-1.43785	3.99187e-08	-4.97395e-10	-1.44116
50368457	chr22:50368457:C:A	2.06793e-20	-2.28687	-0.951505	1.22569e-08	-1.79159	-0.830328
50368587	chr22:50368587:A:G	1.33209e-19	-4.97395e-10	-1.37559	4.29962e-08	-4.97395e-10	-1.3669
50368842	chr22:50368842:G:GAC	2.17144e-20	-2.29262	-0.896915	1.36097e-08	-1.74822	-0.769007
50369304	chr22:50369304:G:GA	2.23405e-20	-2.29407	-0.867045	1.42844e-08	-1.73299	-0.73585
50369373	chr22:50369373:T:C	2.86346e-20	-1.52645	-1.38645	6.14729e-09	-1.9128	-1.39919
50369588	chr22:50369588:A:T	2.32575e-20	-2.28936	-0.831524	1.42609e-08	-1.77249	-0.697997
50369658	chr22:50369658:C:T	2.75895e-20	-1.5247	-1.42538	5.9437e-09	-1.91234	-1.43334
50370041	chr22:50370041:A:G	2.13094e-20	-2.1803	-1.02807	9.35496e-09	-1.99213	-0.899977
50370343	chr22:50370343:A:G	1.63863e-19	-4.97395e-10	-1.16848	5.14291e-08	-4.97395e-10	-1.1878
50370344	chr22:50370344:A:G	1.59219e-19	-4.97395e-10	-1.19723	4.99964e-08	-4.97395e-10	-1.21606
50370373	chr22:50370373:T:C	1.27131e-19	-4.97395e-10	-1.42229	4.00396e-08	-4.97395e-10	-1.43814
50370488	chr22:50370488:T:C	1.54397e-20	-2.253	-1.27756	7.16172e-09	-1.83179	-1.32747
50370616	chr22:50370616:A:T	7.28301e-20	-0.998525	-0.980856	1.42203e-06	3.11301	-0.981177
50370703	chr22:50370703:G:A	2.14653e-19	-4.97395e-10	-0.898487	6.96154e-08	-4.97395e-10	-0.885024
50370935	chr22:50370935:AATGT:A	3.40994e-19	-0.189873	-0.245772	4.66875e-08	-1.17081	-0.113725
50370979	chr22:50370979:A:T	1.30649e-19	-4.97395e-10	-1.395	4.18818e-08	-4.97395e-10	-1.39316
50371053	chr22:50371053:G:A	2.1244e-20	-2.2984	-0.913036	3.66141e-08	-0.595701	-0.931874
50371258	chr22:50371258:T:C	4.03492e-20	-2.26329	-0.306652	9.57515e-08	-0.202166	-0.364087
50371703	chr22:50371703:G:C	5.95308e-19	1.18591	-1.06434	4.95751e-08	-0.268523	-0.955998
50372043	chr22:50372043:C:G	1.06967e-19	-1.59499	-4.33526e-10	3.8877e-08	-1.46761	-4.33526e-10
50372250	chr22:50372250:C:T	2.44961e-20	-2.06979	-0.999209	5.71949e-08	-0.163623	-0.917921
50372410	chr22:50372410:A:G	1.35811e-20	-2.29478	-1.36406	7.22376e-09	-1.72428	-1.42635
50372471	chr22:50372471:T:C	3.64513e-20	-2.24717	-0.424368	4.00516e-08	-0.957728	-0.480112
50372755	chr22:50372755:C:A	2.81778e-20	-2.0156	-0.913375	5.41591e-08	-0.314365	-0.821719
50372909	chr22:50372909:G:A	2.20398e-19	-4.97395e-10	-0.872076	7.14819e-08	-4.97395e-10	-0.858566
50372929	chr22:50372929:C:T	2.18474e-20	-2.29784	-0.885593	6.34814e-08	-0.0740027	-0.90326
50373490	chr22:50373490:G:A	1.2617e-19	-4.97395e-10	-1.42988	3.9842e-08	-4.97395e-10	-1.44309
50373578	chr22:50373578:G:T	1.23409e-19	-4.97395e-10	-1.45201	3.95564e-08	-4.97395e-10	-1.45028
50373657	chr22:50373657:A:T	2.87413e-20	-2.28041	-0.628768	4.12421e-08	-0.732474	-0.676075
50373770	chr22:50373770:G:T	1.56241e-19	-4.97395e-10	-1.21611	5.14867e-08	-4.97395e-10	-1.18669
50373938	chr22:50373938:T:C	2.9362e-20	-2.26959	-0.618222	3.81577e-08	-0.817961	-0.66832
50374278	chr22:50374278:C:T	1.94192e-20	-1.94628	-1.35497	4.69424e-09	-2.22281	-1.35887
50374295	chr22:50374295:G:A	1.86552e-19	-4.97395e-10	-1.0388	5.748e-08	-4.97395e-10	-1.07657
50374363	chr22:50374363:A:G	1.23585e-19	-4.97395e-10	-1.45058	3.95945e-08	-4.97395e-10	-1.44932
50374425	chr22:50374425:G:C	5.39425e-20	-2.27959	-4.33526e-10	1.87649e-08	-2.19602	-4.33526e-10
50375157	chr22:50375157:T:C	2.27059e-19	-4.97395e-10	-0.842301	7.59078e-08	-4.97395e-10	-0.79849
50375484	chr22:50375484:C:G	1.29417e-19	-4.97395e-10	-1.40447	4.17241e-08	-4.97395e-10	-1.39693
50376095	chr22:50376095:A:G	1.39754e-20	-2.29523	-1.33498	7.43649e-09	-1.71197	-1.40964
50376261	chr22:50376261:T:C	1.46033e-19	-4.97395e-10	-1.28368	4.6023e-08	-4.97395e-10	-1.29887
50376675	chr22:50376675:C:T	2.23121e-20	-2.09739	-1.06499	4.48657e-08	-0.313036	-1.0113
50377474	chr22:50377474:G:A	1.8206e-20	-2.00625	-1.3595	4.26642e-09	-2.28341	-1.39382
50377876	chr22:50377876:A:G	2.38453e-20	-2.29826	-0.797663	4.74332e-08	-0.428865	-0.839821
50377969	chr22:50377969:C:T	7.02167e-20	-2.01592	-4.33526e-10	1.7738e-08	-2.2523	-4.33526e-10
50378202	chr22:50378202:A:G	1.32952e-19	-4.97395e-10	-1.37752	4.14669e-08	-4.97395e-10	-1.40311
50378437	chr22:50378437:T:G	1.78653e-20	-2.02363	-1.36102	4.24411e-09	-2.28739	-1.39508
50378687	chr22:50378687:C:G	1.38967e-19	-4.97395e-10	-1.33327	4.5146e-08	-4.97395e-10	-1.31811
50378715	chr22:50378715:A:AC	3.18251e-20	-1.96536	-0.841896	3.24656e-08	-0.866132	-0.781697
50379056	chr22:50379056:T:G	1.8951e-20	-2.02015	-1.3055	4.4465e-09	-2.28665	-1.34924
50379655	chr22:50379655:G:C	2.19548e-20	-1.93673	-1.24179	5.18684e-09	-2.22402	-1.25787
50379807	chr22:50379807:G:A	2.02417e-20	-1.85473	-1.40503	4.67579e-09	-2.17799	-1.40762
50380286	chr22:50380286:C:T	3.19429e-20	-2.28755	-0.516009	5.90085e-08	-0.480159	-0.570169
50380439	chr22:50380439:C:T	3.01862e-20	-2.06992	-0.790206	5.07943e-08	-0.504912	-0.695313
50380916	chr22:50380916:G:C	2.97777e-18	2.83942	-1.10801	1.99293e-07	1.1903	-1.02353
50381012	chr22:50381012:G:A	2.16849e-20	-1.91332	-1.27757	4.77498e-09	-2.24567	-1.31895
50381092	chr22:50381092:T:A	7.33347e-19	-4.97395e-10	0.330109	2.45963e-07	-4.97395e-10	0.377171
50381647	chr22:50381647:G:A	2.28058e-20	-2.28863	-0.851869	6.23369e-08	-0.0726417	-0.922814
50381648	chr22:50381648:T:C	1.28233e-20	-2.26258	-1.45366	9.22332e-09	-1.47175	-1.43453
50381695	chr22:50381695:T:C	2.45064e-20	-2.29681	-0.771765	6.42691e-08	-0.149338	-0.815593
50381696	chr22:50381696:G:A	2.64382e-20	-2.29898	-0.693722	6.09523e-08	-0.27864	-0.739278
50382242	chr22:50382242:A:G	5.34392e-20	-2.28897	-4.33526e-10	4.26964e-08	-1.37389	-4.33526e-10
50382332	chr22:50382332:C:T	1.28172e-19	-4.97395e-10	-1.41413	4.16831e-08	-4.97395e-10	-1.39791
50382491	chr22:50382491:G:C	1.39777e-18	-4.97395e-10	0.975121	4.83836e-07	-4.97395e-10	1.05374
50382492	chr22:50382492:C:A	1.31804e-18	-4.97395e-10	0.916393	4.56026e-07	-4.97395e-10	0.994541
50383128	chr22:50383128:A:G	4.2436e-20	-2.1365	-0.38301	1.36585e-08	-2.08325	-0.430395
50383150	chr22:50383150:G:T	7.11819e-20	-1.64442	-0.357854	1.21951e-08	-2.29275	-0.334224
50383307	chr22:50383307:G:T	5.37296e-20	-2.28355	-4.33526e-10	1.84545e-08	-2.2127	-4.33526e-10
50383516	chr22:50383516:G:A	6.89678e-20	-2.08382	0.0499549	4.64533e-08	-1.26743	-0.0221333
50383877	chr22:50383877:A:C	2.73629e-19	-4.97395e-10	-0.655736	8.22974e-08	-4.97395e-10	-0.71767
50384038	chr22:50384038:A:AAAC	2.04945e-20	-1.87418	-1.37318	4.22553e-09	-2.28255	-1.40431
50384228	chr22:50384228:G:A	3.88041e-20	-1.83686	-0.772129	1.05758e-08	-2.07305	-0.696387
50384670	chr22:50384670:A:G	1.97749e-20	-1.87992	-1.40318	4.15903e-09	-2.27863	-1.42409
50384708	chr22:50384708:G:A	4.2567e-20	-2.16734	-0.349091	1.46856e-08	-2.04405	-0.397096
50385602	chr22:50385602:C:G	1.23989e-19	-4.97395e-10	-1.44731	3.95937e-08	-4.97395e-10	-1.44934
50386121	chr22:50386121:G:A	4.42094e-20	-2.24062	-0.237958	1.85145e-08	-1.92006	-0.289398
50386439	chr22:50386439:C:A	2.82245e-19	0.660323	-1.28506	2.38533e-08	-0.686247	-1.26984
50386569	chr22:50386569:T:C	2.82451e-20	-1.4768	-1.44979	5.16058e-09	-2.03336	-1.4536
50386775	chr22:50386775:A:G	1.08859e-19	-1.5886	0.0111479	1.73072e-08	-2.22651	-0.0503784
50386888	chr22:50386888:G:A	1.89858e-20	-1.89468	-1.42914	4.04156e-09	-2.28673	-1.44465
50387186	chr22:50387186:G:A	5.86684e-20	-1.57799	-0.617624	9.48387e-09	-2.22475	-0.653672
50387320	chr22:50387320:C:T	5.29164e-20	-2.2988	-4.33526e-10	1.75137e-08	-2.26502	-4.33526e-10
50387404	chr22:50387404:T:A	1.36869e-19	-4.97395e-10	-1.34849	4.4421e-08	-4.97395e-10	-1.3343
50387808	chr22:50387808:C:T	1.23572e-19	-4.97395e-10	-1.45069	3.94891e-08	-4.97395e-10	-1.45198
50387907	chr22:50387907:C:T	2.09409e-19	-0.937893	0.0146718	2.20401e-08	-2.07933	0.0441809
50388179	chr22:50388179:A:T	1.25112e-19	-4.97395e-10	-1.4383	4.02802e-08	-4.97395e-10	-1.43215
50388409	chr22:50388409:T:A	1.46458e-19	-0.992134	-0.288641	1.5788e-08	-2.09406	-0.274699
50389250	chr22:50389250:C:A	1.44339e-19	-4.97395e-10	-1.29534	4.69522e-08	-4.97395e-10	-1.27888
50389592	chr22:50389592:C:T	1.90025e-19	-4.97395e-10	-1.02035	5.88672e-08	-4.97395e-10	-1.05272
50389726	chr22:50389726:C:G	2.53527e-19	-1.10128	0.369239	2.9709e-08	-2.1416	0.40504
50389777	chr22:50389777:G:T	2.87149e-19	-1.11389	0.506378	3.39822e-08	-2.14751	0.545342
50389820	chr22:50389820:C:G	1.44255e-19	-4.97395e-10	-1.29593	4.69234e-08	-4.97395e-10	-1.27949
50389847	chr22:50389847:G:A	1.49199e-19	-4.97395e-10	-1.26223	4.69747e-08	-4.97395e-10	-1.2784
50390820	chr22:50390820:A:G	2.31187e-19	-0.899687	0.0754026	2.4356e-08	-2.04745	0.112215
50391827	chr22:50391827:A:G	2.5025e-20	-1.66655	-1.38109	4.428e-09	-2.22824	-1.41182
50391898	chr22:50391898:C:G	5.77251e-20	-2.21182	-4.33526e-10	1.72158e-08	-2.28218	-4.33526e-10
50392162	chr22:50392162:C:T	2.01148e-19	-4.97395e-10	-0.963468	6.20334e-08	-4.97395e-10	-1.00034
50392268	chr22:50392268:A:G	1.97892e-19	-1.11153	0.131738	2.31219e-08	-2.15366	0.166432
50392365	chr22:50392365:C:G	1.48278e-19	-4.97395e-10	-1.26842	4.64378e-08	-4.97395e-10	-1.2899
50392909	chr22:50392909:A:G	8.54784e-20	-1.4325	-0.386747	1.62855e-08	-2.05654	-0.281192
50393093	chr22:50393093:A:G	1.42851e-19	-4.97395e-10	-1.30571	4.51094e-08	-4.97395e-10	-1.31892
50393299	chr22:50393299:C:T	5.40054e-20	-2.2711	-0.00732612	1.66913e-08	-2.27581	-0.0373098
50393799	chr22:50393799:G:A	2.58313e-19	-4.97395e-10	-0.713339	8.59235e-08	-4.97395e-10	-0.674553
50394414	chr22:50394414:G:A	2.62263e-19	-0.997145	0.298982	2.8667e-08	-2.11214	0.339875
50394500	chr22:50394500:G:A	2.12342e-19	-0.687097	-0.222213	1.7558e-08	-2.12886	-0.133643
50394547	chr22:50394547:C:T	1.77937e-19	-4.97395e-10	-1.08608	5.60267e-08	-4.97395e-10	-1.10218
50395387	chr22:50395387:G:A	2.90399e-19	-0.970601	0.374346	3.12964e-08	-2.10013	0.415621
50395613	chr22:50395613:T:A	5.29216e-20	-2.2987	-4.33526e-10	1.7339e-08	-2.27505	-4.33526e-10
50395632	chr22:50395632:C:T	1.78925e-19	-4.97395e-10	-1.08054	5.4844e-08	-4.97395e-10	-1.12352
50395752	chr22:50395752:A:G	1.85235e-20	-1.98852	-1.35995	2.13132e-08	-0.703197	-1.36549
50395826	chr22:50395826:C:T	1.83336e-20	-2.29798	-1.06079	6.27241e-09	-2.21791	-1.07393
50396323	chr22:50396323:C:T	3.06987e-19	-4.97395e-10	-0.540704	1.02927e-07	-4.97395e-10	-0.493985
50396333	chr22:50396333:A:G	1.23238e-19	-4.97395e-10	-1.45339	3.94788e-08	-4.97395e-10	-1.45225
50396426	chr22:50396426:T:C	5.0066e-20	-1.83526	-0.51891	1.59566e-08	-2.08738	-0.27075
50396460	chr22:50396460:A:C	8.24449e-20	-1.85538	-4.33526e-10	2.03218e-08	-2.11631	-4.33526e-10
50396541	chr22:50396541:T:G	1.66198e-19	-4.97395e-10	-1.15433	5.11997e-08	-4.97395e-10	-1.19228
50396611	chr22:50396611:G:A	5.30441e-20	-0.861539	-1.43485	1.72519e-07	1.46219	-1.43969
50396723	chr22:50396723:T:C	1.97795e-19	-4.97395e-10	-0.980279	6.57959e-08	-4.97395e-10	-0.941451
50398093	chr22:50398093:G:A	2.95145e-20	-1.46034	-1.42228	7.65249e-08	0.637914	-1.42831
50398149	chr22:50398149:A:T	1.43181e-20	-2.15725	-1.44874	4.19065e-09	-2.27841	-1.41675
50398257	chr22:50398257:C:T	1.12602e-19	-1.54365	-4.33526e-10	3.59816e-08	-1.545	-4.33526e-10
50398392	chr22:50398392:C:G	1.55255e-19	-4.97395e-10	-1.22244	4.88021e-08	-4.97395e-10	-1.24024
50398426	chr22:50398426:G:A	3.42673e-19	-0.430733	-4.33526e-10	6.18994e-08	-1.0025	-4.33526e-10
50398553	chr22:50398553:T:C	1.4662e-20	-2.22193	-1.36032	5.37191e-09	-2.245	-1.20183
50398732	chr22:50398732:C:A	1.36162e-19	-4.97395e-10	-1.35367	4.45853e-08	-4.97395e-10	-1.33061
50398795	chr22:50398795:A:G	4.32335e-20	-1.3621	-1.1388	2.59867e-08	-0.841057	-1.02937
50398967	chr22:50398967:G:A	1.23496e-19	-4.97395e-10	-1.4513	3.95952e-08	-4.97395e-10	-1.4493
50399020	chr22:50399020:G:A	4.86003e-20	-1.38433	-0.999551	1.30875e-07	0.764973	-1.01874
50399385	chr22:50399385:G:T	3.86229e-20	-1.47071	-1.14295	2.25844e-08	-0.976821	-1.03393
50399436	chr22:50399436:C:T	1.51266e-19	-4.97395e-10	-1.24847	4.99982e-08	-4.97395e-10	-1.21602
50399439	chr22:50399439:C:G	4.7289e-20	-1.43909	-0.972139	1.21531e-07	0.664058	-0.991898
50399486	chr22:50399486:C:T	3.49346e-20	-1.30964	-1.40439	1.41967e-07	1.2476	-1.42002
50399761	chr22:50399761:G:A	1.2372e-19	-4.97395e-10	-1.44949	3.9447e-08	-4.97395e-10	-1.45305
50399812	chr22:50399812:T:C	3.5219e-20	-1.42808	-1.27785	2.03697e-08	-0.93263	-1.18133
50400143	chr22:50400143:G:C	1.23431e-19	-4.97395e-10	-1.45183	3.94668e-08	-4.97395e-10	-1.45255
50400273	chr22:50400273:T:C	3.29523e-20	-1.47796	-1.29448	1.87618e-08	-0.990833	-1.20535
50400578	chr22:50400578:A:G	1.53984e-19	-4.97395e-10	-1.23066	4.84198e-08	-4.97395e-10	-1.2481
50400585	chr22:50400585:A:G	3.35178e-20	-1.43105	-1.32438	1.91035e-08	-0.93551	-1.24263
50400874	chr22:50400874:A:C	1.53306e-19	-4.97395e-10	-1.23508	4.82192e-08	-4.97395e-10	-1.25225
50401014	chr22:50401014:C:G	1.52375e-19	-4.97395e-10	-1.24117	4.7938e-08	-4.97395e-10	-1.2581
50401368	chr22:50401368:G:A	1.6238e-20	-2.09378	-1.38638	4.54934e-09	-2.28973	-1.32329
50401474	chr22:50401474:T:TG	2.0171e-20	-2.20616	-1.0571	9.95685e-09	-1.77043	-1.05931
50401665	chr22:50401665:C:T	1.713e-19	-4.97395e-10	-1.12409	5.5814e-08	-4.97395e-10	-1.10599
50401778	chr22:50401778:G:A	1.94809e-19	-4.97395e-10	-0.995492	6.1254e-08	-4.97395e-10	-1.01298
50401794	chr22:50401794:G:A	1.15728e-18	0.423054	0.363262	8.86814e-07	1.19522	0.464404
50401880	chr22:50401880:C:T	3.4122e-20	-1.39151	-1.34606	1.96445e-08	-0.879075	-1.27114
50402144	chr22:50402144:G:A	4.87646e-20	-1.22812	-1.15238	1.81366e-08	-1.21773	-1.01235
50402225	chr22:50402225:A:G	3.37389e-20	-1.46161	-1.28725	1.93018e-08	-0.971438	-1.19637
50402332	chr22:50402332:T:C	2.35147e-19	-4.97395e-10	-0.807301	7.81721e-08	-4.97395e-10	-0.769096
50402425	chr22:50402425:A:G	3.60604e-20	-1.4112	-1.27112	2.07362e-08	-0.919664	-1.17647
50402547	chr22:50402547:C:T	3.68352e-19	-4.97395e-10	-0.358471	1.21684e-07	-4.97395e-10	-0.326583
50402549	chr22:50402549:C:A	4.64379e-20	-1.43461	-0.994787	1.21325e-07	0.656514	-0.98605
50402606	chr22:50402606:C:T	3.30565e-20	-1.43989	-1.3294	1.87564e-08	-0.944117	-1.25236
50402900	chr22:50402900:G:A	1.6303e-19	-4.97395e-10	-1.17358	5.11527e-08	-4.97395e-10	-1.19319
50402948	chr22:50402948:C:T	2.25552e-19	-4.97395e-10	-0.84896	6.82979e-08	-4.97395e-10	-0.904131
50403010	chr22:50403010:C:T	3.56625e-20	-1.423	-1.27041	2.06704e-08	-0.923148	-1.17616
50403046	chr22:50403046:C:G	2.6023e-19	-4.97395e-10	-0.705943	8.06866e-08	-4.97395e-10	-0.737436
50403469	chr22:50403469:C:T	3.96718e-20	-1.41244	-1.17443	2.33952e-08	-0.90471	-1.07077
50403645	chr22:50403645:T:A	3.49214e-20	-1.40221	-1.3122	2.00635e-08	-0.90097	-1.22814
50403932	chr22:50403932:G:A	1.57818e-19	-4.97395e-10	-1.20607	4.95704e-08	-4.97395e-10	-1.22462
50404236	chr22:50404236:A:G	8.89033e-19	-4.97395e-10	0.522624	2.99686e-07	-4.97395e-10	0.574727
50404688	chr22:50404688:C:CT	4.25347e-20	-1.39137	-1.12582	2.54307e-08	-0.877768	-1.01428
50404691	chr22:50404691:C:G	4.2113e-20	-1.36896	-1.15819	2.51262e-08	-0.852097	-1.052
50407199	chr22:50407199:T:C	3.5755e-20	-1.25142	-1.4394	1.18571e-07	1.09424	-1.44674
50407308	chr22:50407308:C:T	2.29498e-19	-0.831615	-4.33526e-10	4.17941e-08	-1.39526	-4.33526e-10
50407882	chr22:50407882:G:A	1.31831e-19	-4.97395e-10	-1.38599	4.24248e-08	-4.97395e-10	-1.38028
50407922	chr22:50407922:G:A	2.82948e-19	-4.97395e-10	-0.622245	9.41067e-08	-4.97395e-10	-0.58358
50408287	chr22:50408287:TTCAG:T	1.71841e-19	-4.97395e-10	-1.12094	5.60942e-08	-4.97395e-10	-1.10098
50408850	chr22:50408850:C:T	3.73601e-20	-1.65378	-0.993129	7.86507e-08	0.221081	-0.984074
50408885	chr22:50408885:C:T	1.88205e-19	-4.97395e-10	-1.02998	5.82416e-08	-4.97395e-10	-1.06341
50409308	chr22:50409308:A:T	1.67926e-19	-4.97395e-10	-1.14399	5.2639e-08	-4.97395e-10	-1.16455
50410214	chr22:50410214:G:T	1.44755e-20	-2.15546	-1.43959	3.87719e-08	-0.101946	-1.36837
50410315	chr22:50410315:C:T	5.2908e-20	-2.29896	-4.33526e-10	2.04176e-08	-2.11161	-4.33526e-10
50410728	chr22:50410728:A:G	1.75026e-19	-4.97395e-10	-1.10258	5.47868e-08	-4.97395e-10	-1.12456
50411143	chr22:50411143:T:C	5.21519e-20	-1.78505	-0.528298	2.44313e-08	-1.45433	-0.477816
50411514	chr22:50411514:A:G	1.70417e-19	-4.97395e-10	-1.12926	5.34021e-08	-4.97395e-10	-1.15016
50411614	chr22:50411614:C:T	1.52162e-19	-4.97395e-10	-1.24257	5.03156e-08	-4.97395e-10	-1.20969
50411868	chr22:50411868:ACT:A	1.67881e-19	-4.97395e-10	-1.14426	5.26252e-08	-4.97395e-10	-1.16481
50412112	chr22:50412112:G:A	2.37425e-20	-2.16217	-0.938068	8.58689e-09	-2.28042	-0.697351
50412310	chr22:50412310:A:G	4.98167e-20	-1.92543	-0.43373	2.30568e-08	-1.60175	-0.3883
50413031	chr22:50413031:G:T	1.67226e-19	-4.97395e-10	-1.14817	5.24241e-08	-4.97395e-10	-1.16864
50413046	chr22:50413046:C:T	2.42962e-20	-2.15506	-0.922127	8.74262e-09	-2.28192	-0.677879
50413252	chr22:50413252:C:T	1.55198e-19	-4.97395e-10	-1.22281	5.14073e-08	-4.97395e-10	-1.18823
50413302	chr22:50413302:T:G	1.67803e-19	-4.97395e-10	-1.14472	5.26016e-08	-4.97395e-10	-1.16526
50413519	chr22:50413519:C:T	2.57197e-20	-2.10567	-0.914585	8.71153e-09	-2.2944	-0.668959
50413915	chr22:50413915:T:C	1.64014e-19	-4.97395e-10	-1.16756	5.14542e-08	-4.97395e-10	-1.18732
50413928	chr22:50413928:T:C	4.08564e-20	-1.77795	-0.779495	1.91603e-08	-1.44007	-0.735098
50413992	chr22:50413992:G:A	5.81918e-19	-4.97395e-10	0.0988188	1.91793e-07	-4.97395e-10	0.128407
50414666	chr22:50414666:G:A	1.23828e-19	-4.97395e-10	-1.44861	3.97254e-08	-4.97395e-10	-1.44602
50414845	chr22:50414845:T:C	2.47616e-20	-2.13418	-0.924038	8.6593e-09	-2.289	-0.680376
50415071	chr22:50415071:C:T	1.58704e-19	-4.97395e-10	-1.20047	5.26449e-08	-4.97395e-10	-1.16444
50415197	chr22:50415197:T:G	5.09051e-20	-1.36421	-0.973332	3.12123e-08	-0.823523	-0.863672
50415292	chr22:50415292:C:T	1.65957e-19	-4.97395e-10	-1.15578	5.20325e-08	-4.97395e-10	-1.17614
50415469	chr22:50415469:C:T	1.81115e-19	-4.97395e-10	-1.06838	5.61305e-08	-4.97395e-10	-1.10033
50415610	chr22:50415610:C:T	1.51814e-19	-4.97395e-10	-1.24485	4.95372e-08	-4.97395e-10	-1.22529
50415888	chr22:50415888:T:C	6.12145e-20	-1.78508	-0.368051	2.88675e-08	-1.43889	-0.326401
50416638	chr22:50416638:T:C	1.54019e-19	-4.97395e-10	-1.23043	5.0069e-08	-4.97395e-10	-1.21461
50416733	chr22:50416733:C:T	1.73087e-18	-4.97395e-10	1.18887	5.95262e-07	-4.97395e-10	1.26099
50416982	chr22:50416982:T:C	4.22801e-20	-1.48212	-1.04108	2.07772e-08	-1.16014	-0.934012
50416984	chr22:50416984:A:G	4.32759e-20	-1.45544	-1.04448	2.13745e-08	-1.12795	-0.937863
50417113	chr22:50417113:C:T	1.73029e-19	-4.97395e-10	-1.11405	5.41909e-08	-4.97395e-10	-1.1355
50417612	chr22:50417612:C:G	1.23197e-19	-4.97395e-10	-1.45372	3.94719e-08	-4.97395e-10	-1.45242
50417793	chr22:50417793:G:T	5.30079e-20	-1.46393	-0.833137	2.66215e-08	-1.13087	-0.715417
50417901	chr22:50417901:C:A	1.51868e-19	-4.97395e-10	-1.2445	5.02169e-08	-4.97395e-10	-1.21166
50417925	chr22:50417925:G:A	5.00417e-20	-1.27362	-1.08103	2.342e-08	-0.995641	-0.978778
50418167	chr22:50418167:C:T	1.76342e-19	-4.97395e-10	-1.09508	5.46999e-08	-4.97395e-10	-1.12615
50418508	chr22:50418508:A:T	5.47175e-20	-1.39101	-0.874316	2.79161e-08	-1.03839	-0.760422
50418710	chr22:50418710:AG:A	1.34016e-19	-4.97395e-10	-1.36955	4.38646e-08	-4.97395e-10	-1.3469
50418711	chr22:50418711:G:A	2.77877e-20	-2.17951	-0.763407	1.36714e-08	-1.79177	-0.720933
50419039	chr22:50419039:G:A	3.05556e-19	-4.97395e-10	-0.545378	9.44158e-08	-4.97395e-10	-0.580301
50419403	chr22:50419403:G:T	2.01414e-19	-4.97395e-10	-0.96215	6.71811e-08	-4.97395e-10	-0.920617
50419691	chr22:50419691:C:T	5.05882e-20	-1.40106	-0.942732	2.47325e-08	-1.08389	-0.835999
50419858	chr22:50419858:G:A	2.37992e-20	-2.14163	-0.956225	8.35263e-09	-2.28626	-0.719172
50419934	chr22:50419934:C:T	7.54403e-20	-1.78054	-0.163624	1.76673e-08	-2.16124	-0.0950613
50420245	chr22:50420245:C:T	2.79163e-19	-4.97395e-10	-0.635716	9.27702e-08	-4.97395e-10	-0.597884
50420384	chr22:50420384:G:C	6.58432e-20	-1.74922	-0.331017	3.70653e-08	-1.22276	-0.292565
50420495	chr22:50420495:G:A	1.51868e-19	-4.97395e-10	-1.2445	5.02169e-08	-4.97395e-10	-1.21166
50420620	chr22:50420620:T:C	5.62267e-20	-1.69897	-0.53915	2.72563e-08	-1.33196	-0.490765
50420692	chr22:50420692:G:A	5.25879e-20	-1.7027	-0.602325	2.5461e-08	-1.33598	-0.554879
50420735	chr22:50420735:C:G	4.47583e-20	-1.44204	-1.0242	1.16342e-07	0.670045	-1.04152
50420813	chr22:50420813:C:A	1.23199e-19	-4.97395e-10	-1.45371	3.94299e-08	-4.97395e-10	-1.45348
50420930	chr22:50420930:G:A	1.38866e-19	-1.34331	0.00931532	1.71245e-07	0.0363842	-0.0212989
50420956	chr22:50420956:G:A	8.52312e-20	-1.82214	-4.33526e-10	2.12283e-08	-2.07267	-4.33526e-10
50421269	chr22:50421269:T:C	7.18887e-20	-1.71517	-0.277225	3.47763e-08	-1.34598	-0.233092
50421558	chr22:50421558:C:T	1.64309e-19	-4.97395e-10	-1.16576	5.15417e-08	-4.97395e-10	-1.18562
50421685	chr22:50421685:T:C	1.53971e-19	-1.3671	0.136353	1.87535e-08	-2.2734	0.0767694
50421880	chr22:50421880:A:C	1.67292e-19	-4.97395e-10	-1.14777	5.24486e-08	-4.97395e-10	-1.16818
50421969	chr22:50421969:A:C	8.23446e-20	-1.6955	-0.161098	4.00641e-08	-1.32322	-0.114311
50422066	chr22:50422066:A:G	6.47445e-20	-1.66033	-0.436729	3.18385e-08	-1.28224	-0.385093
50422136	chr22:50422136:G:A	5.9028e-20	-1.67305	-0.51645	2.88365e-08	-1.29968	-0.46669
50422144	chr22:50422144:T:C	4.67641e-20	-1.35854	-1.06386	1.31688e-07	0.833189	-1.08076
50422154	chr22:50422154:T:C	4.59607e-20	-1.40553	-1.0342	1.23282e-07	0.738026	-1.05156
50422503	chr22:50422503:C:T	2.18681e-20	-2.16531	-1.01717	7.81582e-09	-2.27804	-0.793824
50422895	chr22:50422895:T:C	7.29994e-20	-1.74569	-0.231371	3.50313e-08	-1.38901	-0.182753
50423215	chr22:50423215:G:A	1.37308e-20	-2.2961	-1.35177	4.97873e-09	-2.16454	-1.3583
50423877	chr22:50423877:G:A	7.46298e-20	-1.89194	-0.0630336	1.86072e-08	-2.21263	0.00816931
50424576	chr22:50424576:C:T	1.23205e-19	-4.97395e-10	-1.45366	3.95144e-08	-4.97395e-10	-1.45134
50424705	chr22:50424705:T:C	5.93823e-20	-1.64889	-0.534626	2.88916e-08	-1.27645	-0.488006
50424765	chr22:50424765:G:A	1.31035e-19	-4.97395e-10	-1.39204	4.17013e-08	-4.97395e-10	-1.39748
50424794	chr22:50424794:T:C	7.57169e-20	-1.67376	-0.266749	4.3832e-08	-1.11955	-0.22809
50424871	chr22:50424871:A:G	5.53652e-20	-2.25356	-4.33526e-10	1.70846e-08	-2.28983	-4.33526e-10
50425131	chr22:50425131:C:T	1.28928e-19	-4.97395e-10	-1.40825	4.19049e-08	-4.97395e-10	-1.39261
50425545	chr22:50425545:T:A	1.23485e-19	-4.97395e-10	-1.45139	3.9569e-08	-4.97395e-10	-1.44996
50426226	chr22:50426226:T:G	1.70739e-19	-4.97395e-10	-1.12737	5.34969e-08	-4.97395e-10	-1.14839
50426267	chr22:50426267:T:C	7.55649e-20	-1.70206	-0.240461	3.64759e-08	-1.33622	-0.195141
50426445	chr22:50426445:A:G	7.09426e-20	-1.71286	-0.292783	3.41082e-08	-1.35004	-0.248433
50426556	chr22:50426556:C:T	1.69425e-19	-4.97395e-10	-1.1351	5.30982e-08	-4.97395e-10	-1.15587
50426666	chr22:50426666:G:C	1.35725e-20	-2.26002	-1.39944	5.50831e-08	0.273846	-1.39301
50426909	chr22:50426909:C:T	7.53358e-20	-1.48744	-0.45812	3.88176e-08	-1.06067	-0.408465
50426987	chr22:50426987:G:C	1.23941e-19	-4.97395e-10	-1.4477	3.993e-08	-4.97395e-10	-1.44088
50426990	chr22:50426990:C:T	2.05916e-19	-4.97395e-10	-0.94004	6.61321e-08	-4.97395e-10	-0.936355
50427005	chr22:50427005:A:G	6.15796e-20	-1.56772	-0.57946	2.85658e-08	-1.24384	-0.531957
50427105	chr22:50427105:T:C	1.68143e-19	-4.97395e-10	-1.1427	5.26916e-08	-4.97395e-10	-1.16355
50427357	chr22:50427357:A:G	1.23425e-19	-4.97395e-10	-1.45187	3.94202e-08	-4.97395e-10	-1.45373
50427434	chr22:50427434:T:A	6.45516e-20	-1.77763	-0.322418	3.04918e-08	-1.43162	-0.278929
50427494	chr22:50427494:T:A	1.6938e-19	-4.97395e-10	-1.13536	5.30848e-08	-4.97395e-10	-1.15612
50427519	chr22:50427519:A:G	1.3038e-20	-2.28605	-1.4136	4.92477e-09	-2.116	-1.41773
50427877	chr22:50427877:C:T	5.41402e-20	-1.42275	-0.853187	2.73071e-08	-1.10579	-0.715071
50427935	chr22:50427935:C:T	1.84906e-19	-4.97395e-10	-1.04766	5.8106e-08	-4.97395e-10	-1.06574
50428130	chr22:50428130:T:C	6.99476e-20	-1.79329	-0.226471	3.36509e-08	-1.56435	-0.0476237
50428707	chr22:50428707:A:G	2.53014e-20	-1.71545	-1.3212	5.9096e-08	0.302938	-1.35178
50428710	chr22:50428710:T:C	2.48189e-20	-1.73559	-1.32031	5.68157e-08	0.262834	-1.35103
50428839	chr22:50428839:G:A	5.05988e-20	-1.47813	-0.865451	2.51805e-08	-1.15143	-0.750513
50429282	chr22:50429282:C:T	1.26496e-20	-2.29056	-1.43932	1.72936e-08	-0.849278	-1.42839
50429430	chr22:50429430:C:T	1.24795e-19	-4.97395e-10	-1.44083	3.97973e-08	-4.97395e-10	-1.44421
50429584	chr22:50429584:A:G	1.34477e-20	-2.25963	-1.40907	4.99957e-08	0.187611	-1.40368
50430009	chr22:50430009:C:T	1.67926e-19	-4.97395e-10	-1.14399	5.2639e-08	-4.97395e-10	-1.16455
50430098	chr22:50430098:A:G	7.90521e-20	-1.8974	-4.33526e-10	1.8737e-08	-2.19751	-4.33526e-10
50430240	chr22:50430240:A:T	2.88664e-19	-0.242286	-0.359961	3.89123e-07	1.04821	-0.212327
50430360	chr22:50430360:G:A	4.11972e-20	-1.58756	-0.961575	9.23236e-08	0.377393	-0.980103
50430496	chr22:50430496:A:C	5.18407e-20	-1.7001	-0.619239	2.34867e-08	-1.3993	-0.572277
50431263	chr22:50431263:G:C	7.47418e-20	-1.95347	-4.33526e-10	1.82575e-08	-2.22343	-4.33526e-10
50431486	chr22:50431486:G:A	5.4073e-20	-1.38477	-0.892404	2.73272e-08	-1.04074	-0.779387
50431793	chr22:50431793:A:G	1.71677e-19	-4.97395e-10	-1.12189	5.17006e-08	-4.97395e-10	-1.18254
50432117	chr22:50432117:G:A	7.21943e-19	-1.29425	1.60869	5.06201e-07	-0.428896	1.52782
50432147	chr22:50432147:C:T	1.90165e-19	-4.97395e-10	-1.01962	5.934e-08	-4.97395e-10	-1.04473
50432191	chr22:50432191:G:T	4.87253e-20	-1.31188	-1.06943	2.27199e-08	-1.03914	-0.965628
50432820	chr22:50432820:T:C	3.82448e-20	-1.51039	-1.11311	9.21218e-08	0.500691	-1.10559
50433063	chr22:50433063:C:G	7.27746e-20	-1.62763	-0.352511	3.98992e-08	-1.13702	-0.304637
50433173	chr22:50433173:C:T	1.74257e-19	-4.97395e-10	-1.10698	5.66652e-08	-4.97395e-10	-1.09085
50435068	chr22:50435068:C:T	8.2007e-20	-1.3204	-0.540308	1.08998e-08	-2.21857	-0.520697
50435117	chr22:50435117:C:T	1.63565e-20	-2.12559	-1.3473	4.73567e-09	-2.29685	-1.27604
50435128	chr22:50435128:A:G	1.61808e-20	-2.12159	-1.3621	4.64753e-09	-2.29635	-1.29532
50435132	chr22:50435132:C:T	1.61127e-20	-2.12002	-1.36788	4.61313e-09	-2.29614	-1.30296
50435189	chr22:50435189:A:G	3.52965e-20	-1.61675	-1.08698	7.69171e-08	0.293819	-1.0791
50435215	chr22:50435215:G:A	2.45866e-20	-2.19008	-0.87523	9.3873e-09	-2.26731	-0.621342
50435265	chr22:50435265:T:C	8.25956e-20	-1.66164	-0.19191	4.47468e-08	-1.17538	-0.151611
50435332	chr22:50435332:A:G	6.24164e-20	-1.84304	-0.290637	3.37928e-08	-1.35675	-0.251011
50435562	chr22:50435562:G:A	1.24864e-19	-4.97395e-10	-1.44028	3.98158e-08	-4.97395e-10	-1.44375
50435923	chr22:50435923:C:T	1.63681e-20	-2.20325	-1.26893	5.56778e-08	0.151297	-1.25973
50436185	chr22:50436185:C:T	1.75377e-20	-2.11898	-1.28418	6.86337e-08	0.376251	-1.27548
50436422	chr22:50436422:G:A	1.46894e-19	-4.97395e-10	-1.2778	4.842e-08	-4.97395e-10	-1.2481
50436464	chr22:50436464:C:T	2.30134e-20	-2.14176	-0.989673	9.30136e-09	-1.9307	-0.96715
50436470	chr22:50436470:T:C	1.23435e-19	-4.97395e-10	-1.45179	3.94412e-08	-4.97395e-10	-1.4532
50437395	chr22:50437395:G:C	1.2335e-19	-4.97395e-10	-1.45249	3.95149e-08	-4.97395e-10	-1.45133
50438097	chr22:50438097:C:G	1.79374e-19	-1.66184	0.583801	2.82563e-08	-2.29897	0.512281
50438233	chr22:50438233:T:G	2.3317e-20	-1.74235	-1.37598	4.97973e-09	-2.15856	-1.36407
50438326	chr22:50438326:C:T	4.42249e-20	-1.34325	-1.13498	1.21427e-07	0.794655	-1.12335
50438332	chr22:50438332:C:A	5.43479e-20	-2.2721	-4.33526e-10	1.71742e-08	-2.2846	-4.33526e-10
50438346	chr22:50438346:C:T	1.47947e-19	-4.97395e-10	-1.27066	4.87306e-08	-4.97395e-10	-1.2417
50438496	chr22:50438496:C:T	2.87338e-19	-4.97395e-10	-0.606851	8.6104e-08	-4.97395e-10	-0.672453
50438715	chr22:50438715:C:T	6.43758e-20	-2.10277	-4.33526e-10	2.43034e-08	-1.9374	-4.33526e-10
50438774	chr22:50438774:C:T	1.23594e-19	-4.97395e-10	-1.45051	3.9485e-08	-4.97395e-10	-1.45209
50438787	chr22:50438787:G:C	1.36128e-19	-4.97395e-10	-1.35392	4.30856e-08	-4.97395e-10	-1.36482
50438815	chr22:50438815:T:C	3.13579e-20	-1.98267	-0.839371	7.87931e-09	-2.24241	-0.82136
50438959	chr22:50438959:C:T	2.70464e-19	-4.97395e-10	-0.667372	9.09299e-08	-4.97395e-10	-0.617921
50439039	chr22:50439039:T:TCCAGCC	2.53163e-20	-1.68827	-1.34779	5.19001e-09	-2.14802	-1.33326
50439289	chr22:50439289:G:A	2.69557e-20	-1.73212	-1.2412	1.16362e-08	-1.55082	-1.12307
50439350	chr22:50439350:A:G	1.35039e-20	-2.22949	-1.43504	4.90202e-09	-2.24312	-1.29524
50439360	chr22:50439360:G:A	1.49052e-19	-4.97395e-10	-1.26321	4.69075e-08	-4.97395e-10	-1.27983
50439767	chr22:50439767:G:A	2.19065e-20	-2.06997	-1.11076	7.15817e-09	-2.05388	-1.10587
50440216	chr22:50440216:G:A	2.92652e-20	-1.57162	-1.31949	1.95033e-08	-0.864625	-1.2928
50440462	chr22:50440462:GGTGA:G	2.28933e-20	-2.03237	-1.10429	6.95853e-09	-2.0887	-1.09934
50440471	chr22:50440471:C:G	9.24061e-19	1.89044	-1.32917	5.13258e-07	2.44375	-1.33098
50440498	chr22:50440498:G:A	1.98394e-20	-2.07902	-1.20082	6.68293e-09	-2.04053	-1.18792
50441222	chr22:50441222:A:G	1.51378e-20	-2.19432	-1.356	4.12373e-08	-0.0495801	-1.35909
50441319	chr22:50441319:A:AGTC	3.27415e-20	-1.52761	-1.25125	2.29469e-08	-0.776281	-1.21854
50441401	chr22:50441401:G:C	1.78361e-19	-4.97395e-10	-1.0837	5.80337e-08	-4.97395e-10	-1.06699
50441679	chr22:50441679:C:T	1.74131e-20	-2.28343	-1.12685	6.98713e-09	-2.07016	-1.11378
50441707	chr22:50441707:C:G	2.40372e-20	-2.24198	-0.845925	1.05248e-08	-1.94994	-0.824332
50441773	chr22:50441773:C:T	2.08455e-19	-4.97395e-10	-0.927786	6.81916e-08	-4.97395e-10	-0.905687
50441962	chr22:50441962:C:T	1.68486e-18	2.22612	-1.06419	7.2527e-07	2.47083	-1.0123
50442339	chr22:50442339:G:A	1.31129e-19	-4.97395e-10	-1.39133	4.15786e-08	-4.97395e-10	-1.40042
50442352	chr22:50442352:C:T	7.64417e-20	-1.01188	-0.9191	3.67557e-08	-0.758804	-0.764913
50442636	chr22:50442636:G:A	1.71625e-20	-2.23505	-1.18974	5.22497e-09	-2.28966	-1.1849
50443014	chr22:50443014:A:T	2.39082e-20	-2.28156	-0.811725	1.45919e-08	-1.91824	-0.529301
50443045	chr22:50443045:G:A	2.57481e-19	-4.97395e-10	-0.716563	7.76022e-08	-4.97395e-10	-0.776414
50443367	chr22:50443367:C:G	1.39334e-20	-2.20008	-1.43314	4.69638e-09	-2.14744	-1.43378
50443697	chr22:50443697:G:A	1.34225e-19	-1.33761	-0.0303866	9.1743e-08	-0.539509	-0.0695084
50443909	chr22:50443909:G:A	5.30237e-20	-2.29677	-4.33526e-10	1.73275e-08	-2.27571	-4.33526e-10
50444161	chr22:50444161:G:A	2.26824e-20	-2.06181	-1.08411	7.05533e-09	-2.08517	-1.08906
50444938	chr22:50444938:G:A	1.2525e-19	-4.97395e-10	-1.4372	4.01536e-08	-4.97395e-10	-1.4353
50445314	chr22:50445314:A:ACAT	1.23557e-19	-4.97395e-10	-1.4508	3.97239e-08	-4.97395e-10	-1.44606
50445789	chr22:50445789:G:A	2.78254e-19	-4.97395e-10	-0.638975	8.72514e-08	-4.97395e-10	-0.659216
50445916	chr22:50445916:CCCACCTGAGAGGA:C	3.22419e-19	0.180405	-0.672062	9.41527e-09	-2.03094	-0.854742
50446125	chr22:50446125:C:T	1.28352e-19	-4.97395e-10	-1.41274	4.09301e-08	-4.97395e-10	-1.41614
50447066	chr22:50447066:A:G	5.37986e-19	0.0203222	-4.33526e-10	9.4162e-08	-0.582993	-4.33526e-10
50447346	chr22:50447346:A:G	1.66108e-20	-2.03944	-1.41801	6.64039e-09	-1.81076	-1.42407
50447366	chr22:50447366:T:C	7.73051e-19	-4.97395e-10	0.382835	2.35779e-07	-4.97395e-10	0.334886
50447464	chr22:50447464:CCA:C	1.1417e-19	-2.29707	0.767254	5.34263e-08	-1.79966	0.649952
50447791	chr22:50447791:T:C	3.99813e-18	3.03938	-1.01331	2.06231e-08	-1.09664	-1.00496
50447804	chr22:50447804:A:C	1.56501e-19	-4.97395e-10	-1.21445	5.0383e-08	-4.97395e-10	-1.20835
50448128	chr22:50448128:A:G	2.17657e-19	-1.20763	0.32304	3.47338e-07	0.341976	0.380313
50448856	chr22:50448856:C:T	1.23223e-19	-4.97395e-10	-1.45351	3.94199e-08	-4.97395e-10	-1.45374
50448903	chr22:50448903:G:A	1.27387e-19	-4.97395e-10	-1.42028	4.10639e-08	-4.97395e-10	-1.41288
50448945	chr22:50448945:C:T	1.60538e-19	-4.97395e-10	-1.18898	4.97638e-08	-4.97395e-10	-1.22072
50450171	chr22:50450171:G:T	1.32308e-19	-4.97395e-10	-1.38238	4.1174e-08	-4.97395e-10	-1.4102
50450194	chr22:50450194:T:A	7.75872e-20	-1.91611	-4.33526e-10	2.74991e-08	-1.81385	-4.33526e-10
50450494	chr22:50450494:C:T	1.38567e-19	-4.97395e-10	-1.33615	4.26448e-08	-4.97395e-10	-1.3751
50451278	chr22:50451278:C:T	1.29202e-19	-4.97395e-10	-1.40613	4.03979e-08	-4.97395e-10	-1.42923
50451915	chr22:50451915:G:C	1.32342e-19	-4.97395e-10	-1.38212	4.28499e-08	-4.97395e-10	-1.37031
50452162	chr22:50452162:A:C	1.27055e-19	-4.97395e-10	-1.42289	4.02394e-08	-4.97395e-10	-1.43316
50452226	chr22:50452226:G:C	1.76892e-19	-4.97395e-10	-1.09197	5.88616e-08	-4.97395e-10	-1.05282
50452326	chr22:50452326:G:A	2.17343e-20	-2.16435	-1.02427	1.23481e-08	-1.60388	-1.01062
50453346	chr22:50453346:T:A	5.45578e-20	-0.817094	-1.45116	6.95465e-09	-1.73738	-1.45122
50453383	chr22:50453383:G:A	6.26544e-19	1.59439	-1.42168	3.26108e-07	2.06531	-1.40609
50453615	chr22:50453615:G:A	2.22563e-20	-2.17612	-0.988768	1.24738e-08	-1.62788	-0.9765
50453620	chr22:50453620:C:T	5.20322e-20	-1.37763	-0.938016	6.82176e-09	-2.27698	-0.930909
50453705	chr22:50453705:T:C	5.54735e-20	-2.2516	-4.33526e-10	2.14782e-08	-2.06097	-4.33526e-10
50453773	chr22:50453773:C:T	1.23547e-19	-4.97395e-10	-1.45089	3.96678e-08	-4.97395e-10	-1.44747
50453911	chr22:50453911:C:T	1.42881e-19	-4.97395e-10	-1.3055	4.47473e-08	-4.97395e-10	-1.32698
50453961	chr22:50453961:T:TA	1.362e-19	-4.97395e-10	-1.35338	4.28223e-08	-4.97395e-10	-1.37095
50454176	chr22:50454176:C:A	1.23508e-19	-4.97395e-10	-1.45121	3.96507e-08	-4.97395e-10	-1.4479
50454265	chr22:50454265:G:A	1.29369e-19	-4.97395e-10	-1.40484	4.18166e-08	-4.97395e-10	-1.39472
50455002	chr22:50455002:G:A	5.68731e-19	-4.97395e-10	0.0758976	1.92754e-07	-4.97395e-10	0.133408
50455464	chr22:50455464:C:T	1.35687e-19	-4.97395e-10	-1.35716	4.30135e-08	-4.97395e-10	-1.3665
50455597	chr22:50455597:G:A	1.43729e-19	-4.97395e-10	-1.29958	4.50491e-08	-4.97395e-10	-1.32026
50456172	chr22:50456172:G:A	1.33466e-19	-4.97395e-10	-1.37367	4.2082e-08	-4.97395e-10	-1.38839
50456420	chr22:50456420:G:A	1.30147e-20	-2.25117	-1.45027	6.15076e-09	-1.86495	-1.44648
50456428	chr22:50456428:CAT:C	1.35672e-19	-4.97395e-10	-1.35727	4.41683e-08	-4.97395e-10	-1.34
50456558	chr22:50456558:G:A	3.61786e-20	-1.55316	-1.12588	5.85832e-09	-2.19781	-1.16233
50456591	chr22:50456591:C:T	1.46835e-20	-2.19763	-1.38315	5.51899e-09	-2.02496	-1.39485
50456948	chr22:50456948:A:G	1.69163e-19	-4.97395e-10	-1.13665	5.2565e-08	-4.97395e-10	-1.16596
50456970	chr22:50456970:T:C	1.39429e-19	-4.97395e-10	-1.32996	4.38214e-08	-4.97395e-10	-1.34789
50457115	chr22:50457115:A:G	1.35369e-19	-4.97395e-10	-1.3595	4.39315e-08	-4.97395e-10	-1.34538
50457692	chr22:50457692:C:T	8.10172e-20	-2.11552	0.242667	2.36338e-08	-2.12825	0.162919
50457975	chr22:50457975:C:T	6.59419e-20	-2.07874	-4.33526e-10	1.78567e-08	-2.24563	-4.33526e-10
50458472	chr22:50458472:G:A	9.42627e-20	-2.06031	0.338882	2.70898e-08	-2.09301	0.264161
50458556	chr22:50458556:T:C	1.87327e-19	-4.97395e-10	-1.03465	5.98206e-08	-4.97395e-10	-1.03666
50458723	chr22:50458723:G:A	8.43212e-19	-4.97395e-10	0.469708	2.85607e-07	-4.97395e-10	0.526606
50458885	chr22:50458885:A:G	1.35926e-19	-4.97395e-10	-1.3554	4.2565e-08	-4.97395e-10	-1.37698
50459263	chr22:50459263:C:T	1.46035e-19	-4.97395e-10	-1.28366	4.7366e-08	-4.97395e-10	-1.2701
50459439	chr22:50459439:G:A	1.51651e-20	-2.18435	-1.36416	4.51955e-09	-2.2649	-1.3547
50459444	chr22:50459444:G:C	1.32704e-19	-4.97395e-10	-1.37939	4.31189e-08	-4.97395e-10	-1.36405
50459597	chr22:50459597:G:A	1.46692e-19	-4.97395e-10	-1.27917	4.73167e-08	-4.97395e-10	-1.27115
50459706	chr22:50459706:A:G	1.7183e-19	-4.97395e-10	-1.12101	5.61001e-08	-4.97395e-10	-1.10087
50459823	chr22:50459823:G:A	5.99037e-19	-4.97395e-10	0.127813	2.01876e-07	-4.97395e-10	0.179642
50459827	chr22:50459827:C:G	1.5413e-19	-4.97395e-10	-1.22972	5.0146e-08	-4.97395e-10	-1.21307
50460235	chr22:50460235:C:T	4.24653e-19	-4.97395e-10	-0.216238	1.42568e-07	-4.97395e-10	-0.168188
50460674	chr22:50460674:G:A	1.87781e-19	-4.97395e-10	-1.03223	6.26711e-08	-4.97395e-10	-0.990109
50460881	chr22:50460881:G:A	1.53304e-20	-2.11525	-1.42243	4.28885e-09	-2.24572	-1.42627
50460996	chr22:50460996:T:C	3.71486e-20	-1.24153	-1.41105	5.87245e-09	-1.94354	-1.4142
50461632	chr22:50461632:C:T	1.26735e-19	-4.97395e-10	-1.42541	4.08056e-08	-4.97395e-10	-1.41919
50461650	chr22:50461650:C:G	4.20473e-19	-4.97395e-10	-0.22613	1.41215e-07	-4.97395e-10	-0.177727
50461757	chr22:50461757:G:A	1.23517e-19	-4.97395e-10	-1.45113	3.95829e-08	-4.97395e-10	-1.44961
50462163	chr22:50462163:G:A	4.32226e-19	-4.97395e-10	-0.198561	1.33812e-07	-4.97395e-10	-0.231577
50462179	chr22:50462179:G:C	7.73009e-20	-1.9198	-4.33526e-10	3.93017e-08	-1.45674	-4.33526e-10
50462426	chr22:50462426:G:A	1.36314e-19	-4.97395e-10	-1.35255	4.26462e-08	-4.97395e-10	-1.37507
50462555	chr22:50462555:G:A	1.34216e-19	-4.97395e-10	-1.36806	4.2557e-08	-4.97395e-10	-1.37717
50462580	chr22:50462580:C:T	1.66649e-20	-2.03142	-1.42279	4.15015e-09	-2.27828	-1.42658
50462706	chr22:50462706:C:T	1.54402e-19	-4.97395e-10	-1.22795	4.8592e-08	-4.97395e-10	-1.24455
50462754	chr22:50462754:C:G	2.44545e-19	-4.97395e-10	-0.768113	8.27437e-08	-4.97395e-10	-0.712262
50463105	chr22:50463105:A:G	4.885e-17	4.35878	0.170216	1.05671e-07	-1.01937	0.551691
50463646	chr22:50463646:A:G	2.46239e-19	0.690438	-1.45165	1.18951e-07	1.10443	-1.45372
50463802	chr22:50463802:A:G	3.53876e-20	-1.27755	-1.4236	5.69137e-09	-1.96259	-1.42646
50463825	chr22:50463825:C:T	4.63335e-19	0.487018	-0.616077	2.63426e-07	1.09717	-0.651402
50463961	chr22:50463961:A:G	4.45342e-18	0.71501	1.41891	2.18127e-07	-1.53635	1.79341
50464322	chr22:50464322:C:T	4.23154e-20	-1.64848	-0.873879	7.29643e-09	-2.28914	-0.85148
50464498	chr22:50464498:C:T	2.52152e-18	-4.97395e-10	1.56511	8.63778e-07	-4.97395e-10	1.63331
50464600	chr22:50464600:T:A	9.96887e-19	-4.97395e-10	0.637127	3.40645e-07	-4.97395e-10	0.702833
50465705	chr22:50465705:T:C	5.44986e-20	-2.26934	-4.33526e-10	1.71416e-08	-2.2865	-4.33526e-10
50465881	chr22:50465881:C:T	2.00885e-19	-4.97395e-10	-0.964776	6.21415e-08	-4.97395e-10	-0.998596
50466657	chr22:50466657:G:A	1.71135e-19	-4.97395e-10	-1.12506	5.46315e-08	-4.97395e-10	-1.1274
50466818	chr22:50466818:G:A	1.96123e-19	-4.97395e-10	-0.988769	6.27979e-08	-4.97395e-10	-0.988088
50467135	chr22:50467135:G:A	1.78811e-20	-2.28368	-1.10009	7.40557e-09	-1.98617	-1.13961
50467475	chr22:50467475:G:A	1.77633e-19	-4.97395e-10	-1.08779	5.22244e-08	-4.97395e-10	-1.17246
50467679	chr22:50467679:G:A	1.684e-19	-4.97395e-10	-1.14117	4.98136e-08	-4.97395e-10	-1.21972
50467971	chr22:50467971:G:A	1.48629e-19	-4.97395e-10	-1.26606	4.78641e-08	-4.97395e-10	-1.25964
50468035	chr22:50468035:G:A	6.06827e-20	-2.16185	-4.33526e-10	2.60752e-08	-1.86702	-4.33526e-10
50468152	chr22:50468152:A:G	1.80362e-20	-1.99396	-1.38116	4.54176e-09	-2.21338	-1.40131
50468466	chr22:50468466:G:A	1.23247e-19	-4.97395e-10	-1.45332	3.94215e-08	-4.97395e-10	-1.4537
50468488	chr22:50468488:C:A	7.43076e-20	-1.18242	-0.776881	1.11891e-08	-1.88995	-0.82312
50468751	chr22:50468751:G:A	5.25266e-19	-4.97395e-10	-0.00360503	1.60849e-07	-4.97395e-10	-0.0475412
50468941	chr22:50468941:G:A	1.0171e-19	-2.05521	0.409832	4.69933e-08	-1.73093	0.452924
50469277	chr22:50469277:C:T	4.32619e-14	11.3153	-4.33526e-10	2.83782e-08	-1.78239	-4.33526e-10
50469426	chr22:50469426:C:T	1.02885e-17	3.63509	-0.663818	3.3002e-08	-1.30108	-0.33036
50469462	chr22:50469462:G:A	1.98919e-19	-4.97395e-10	-0.974613	6.16327e-08	-4.97395e-10	-1.00682
50469552	chr22:50469552:G:T	2.99037e-19	0.829277	-1.39622	1.47693e-07	1.24034	-1.37321
50470109	chr22:50470109:C:A	1.51714e-19	-1.24551	-4.33526e-10	3.00298e-08	-1.72582	-4.33526e-10
50470164	chr22:50470164:T:C	3.01759e-20	-1.79893	-1.06154	3.04721e-08	-0.655097	-1.0561
50470437	chr22:50470437:C:G	1.81897e-19	-1.06407	-4.33526e-10	1.03294e-07	-0.490435	-4.33526e-10
50470438	chr22:50470438:T:C	1.68141e-19	-4.97395e-10	-1.14271	4.97886e-08	-4.97395e-10	-1.22022
50470752	chr22:50470752:C:T	2.3939e-19	-0.216802	-0.572614	1.06726e-08	-2.28061	-0.479717
50470853	chr22:50470853:G:T	3.85721e-19	-4.97395e-10	-0.312395	1.29516e-07	-4.97395e-10	-0.264204
50471000	chr22:50471000:C:T	1.67544e-19	-1.14627	-4.33526e-10	3.70233e-08	-1.51646	-4.33526e-10
50471028	chr22:50471028:T:C	6.34135e-20	-1.39044	-0.727397	9.16873e-09	-2.21126	-0.700954
50471326	chr22:50471326:GA:G	1.23442e-19	-4.97395e-10	-1.45174	3.95642e-08	-4.97395e-10	-1.45009
50471333	chr22:50471333:G:A	2.02345e-19	-4.97395e-10	-0.957534	6.19087e-08	-4.97395e-10	-1.00235
50471349	chr22:50471349:G:A	7.45839e-20	-1.95559	-4.33526e-10	1.84922e-08	-2.21066	-4.33526e-10
50471529	chr22:50471529:G:A	1.55647e-19	-4.97395e-10	-1.21992	4.81183e-08	-4.97395e-10	-1.25435
50471614	chr22:50471614:G:A	6.19321e-20	-2.14147	-4.33526e-10	1.71542e-08	-2.28577	-4.33526e-10
50471652	chr22:50471652:G:A	6.65875e-20	-2.06899	-4.33526e-10	1.7621e-08	-2.25892	-4.33526e-10
50471980	chr22:50471980:G:A	2.78443e-20	-2.22091	-0.719974	1.29148e-08	-1.79207	-0.777568
50472114	chr22:50472114:G:A	1.37635e-19	-4.97395e-10	-1.34291	4.35291e-08	-4.97395e-10	-1.35458
50472541	chr22:50472541:G:A	1.73457e-20	-2.01754	-1.39663	4.22861e-09	-2.28269	-1.40345
50472691	chr22:50472691:G:A	1.27154e-19	-4.97395e-10	-1.42211	4.09529e-08	-4.97395e-10	-1.41559
50472816	chr22:50472816:C:T	1.3268e-19	-4.97395e-10	-1.37957	4.19234e-08	-4.97395e-10	-1.39217
50472838	chr22:50472838:T:C	1.35246e-19	-4.97395e-10	-1.36041	4.28134e-08	-4.97395e-10	-1.37116
50473291	chr22:50473291:G:A	4.6967e-19	-4.97395e-10	-0.115479	1.57748e-07	-4.97395e-10	-0.0670085
50473294	chr22:50473294:C:T	5.35139e-20	-2.28757	-4.33526e-10	1.99757e-08	-2.13349	-4.33526e-10
50473447	chr22:50473447:A:G	6.00824e-17	5.1315	-0.395538	8.48482e-08	-0.67531	-0.0118349
50473505	chr22:50473505:G:A	1.24611e-19	-4.97395e-10	-1.44231	3.97857e-08	-4.97395e-10	-1.4445
50473892	chr22:50473892:C:T	1.26173e-19	-0.829262	-0.600596	1.59566e-08	-1.70667	-0.651469
50474093	chr22:50474093:CCA:C	1.23347e-19	-4.97395e-10	-1.45251	3.95654e-08	-4.97395e-10	-1.45005
50474211	chr22:50474211:C:G	1.93543e-19	-4.97395e-10	-1.00201	5.63461e-08	-4.97395e-10	-1.0965
50474701	chr22:50474701:C:G	3.59619e-19	-4.97395e-10	-0.382465	1.20882e-07	-4.97395e-10	-0.333196
50474753	chr22:50474753:C:T	1.31416e-20	-2.23821	-1.45352	5.98428e-09	-1.88676	-1.45211
50474779	chr22:50474779:C:T	1.06339e-19	-0.52728	-1.0736	1.2488e-08	-1.44222	-1.16102
50474909	chr22:50474909:G:A	1.193e-19	-0.410031	-1.07584	1.35277e-08	-1.35975	-1.16352
50475096	chr22:50475096:G:A	2.1282e-19	-4.97395e-10	-0.907064	7.14593e-08	-4.97395e-10	-0.858882
50475210	chr22:50475210:C:T	2.07212e-19	-4.97395e-10	-0.933766	6.94933e-08	-4.97395e-10	-0.88678
50475225	chr22:50475225:C:A	1.7544e-20	-2.00859	-1.39421	4.22846e-09	-2.28503	-1.40114
50475385	chr22:50475385:G:T	3.82728e-19	-4.97395e-10	-0.320186	1.2883e-07	-4.97395e-10	-0.269513
50475810	chr22:50475810:G:A	4.27534e-20	-1.77417	-0.73789	1.01681e-08	-2.04947	-0.759282
50476809	chr22:50476809:A:AT	2.17977e-19	-4.97395e-10	-0.88312	6.2908e-08	-4.97395e-10	-0.986336
50476856	chr22:50476856:C:T	1.36276e-20	-2.29501	-1.3604	7.23265e-09	-1.77614	-1.37326
50477319	chr22:50477319:C:T	1.94077e-19	-4.97395e-10	-0.999257	5.9143e-08	-4.97395e-10	-1.04805
50478290	chr22:50478290:A:G	3.29746e-19	-0.253498	-0.215688	3.36346e-08	-1.2405	-0.371958
50478856	chr22:50478856:G:A	1.27509e-19	-4.97395e-10	-1.41933	4.04229e-08	-4.97395e-10	-1.42861
50479036	chr22:50479036:C:T	3.8559e-20	-1.95583	-0.65949	8.65106e-09	-2.29416	-0.67617
50479557	chr22:50479557:A:G	2.16178e-19	0.470142	-1.36155	1.0524e-07	0.86153	-1.3333
50479655	chr22:50479655:G:A	1.94241e-18	1.30418	-4.33526e-10	2.07983e-07	0.209447	-4.33526e-10
50480039	chr22:50480039:C:T	1.62373e-19	-4.97395e-10	-1.17761	4.86465e-08	-4.97395e-10	-1.24343
50480183	chr22:50480183:G:A	1.49433e-19	-1.26066	-4.33526e-10	3.01135e-08	-1.72304	-4.33526e-10
50480730	chr22:50480730:C:T	3.16098e-19	-4.97395e-10	-0.511457	1.05733e-07	-4.97395e-10	-0.467095
50480753	chr22:50480753:G:A	2.56962e-20	-2.26775	-0.753415	1.19472e-08	-1.88903	-0.758484
50480853	chr22:50480853:G:A	1.99796e-19	-4.97395e-10	-0.970212	6.52599e-08	-4.97395e-10	-0.949631
50482954	chr22:50482954:C:T	1.55658e-19	-4.97395e-10	-1.21985	4.96327e-08	-4.97395e-10	-1.22336
50483168	chr22:50483168:C:T	4.08129e-19	-4.97395e-10	-0.255927	1.39821e-07	-4.97395e-10	-0.187648
50483215	chr22:50483215:G:A	5.57622e-20	-1.55968	-0.686732	3.65275e-08	-0.83218	-0.697764
50483313	chr22:50483313:G:A	2.99158e-19	-4.97395e-10	-0.566537	9.40449e-08	-4.97395e-10	-0.584237
50483956	chr22:50483956:G:T	1.51451e-19	-4.97395e-10	-1.24725	4.89758e-08	-4.97395e-10	-1.23668
50484092	chr22:50484092:C:A	1.51194e-19	-4.97395e-10	-1.24894	4.65992e-08	-4.97395e-10	-1.28643
50484115	chr22:50484115:T:C	6.20956e-20	-1.13281	-1.00603	7.5445e-09	-1.9856	-1.12159
50484155	chr22:50484155:G:A	3.21555e-19	-4.97395e-10	-0.494341	1.08794e-07	-4.97395e-10	-0.438557
50484253	chr22:50484253:G:A	1.26532e-19	-4.97395e-10	-1.42702	4.02639e-08	-4.97395e-10	-1.43255
50484329	chr22:50484329:C:T	1.4504e-19	-4.97395e-10	-1.2905	4.72055e-08	-4.97395e-10	-1.2735
50484561	chr22:50484561:G:A	1.08357e-15	7.62826	-4.33526e-10	1.93354e-08	-2.16607	-4.33526e-10
50484786	chr22:50484786:C:T	1.87586e-19	-4.97395e-10	-1.03327	5.89166e-08	-4.97395e-10	-1.05189
50484847	chr22:50484847:C:T	5.81082e-20	-2.2052	-4.33526e-10	1.70066e-08	-2.29441	-4.33526e-10
50484961	chr22:50484961:G:C	2.16275e-20	-2.0751	-1.11844	6.33434e-09	-2.23075	-1.05127
50484979	chr22:50484979:G:A	1.98025e-19	0.101661	-1.08078	6.18589e-09	-2.29724	-1.00849
50484991	chr22:50484991:G:A	1.5583e-19	-4.97395e-10	-1.21874	4.8537e-08	-4.97395e-10	-1.24568
50485553	chr22:50485553:A:G	1.29645e-19	-4.97395e-10	-1.40271	4.19935e-08	-4.97395e-10	-1.3905
50485943	chr22:50485943:G:A	6.91693e-20	-2.03095	-4.33526e-10	2.35141e-08	-1.97041	-4.33526e-10
50485991	chr22:50485991:C:T	5.15051e-20	-1.12798	-1.19785	5.48028e-09	-2.09041	-1.33644
50486114	chr22:50486114:G:A	3.8299e-19	-4.97395e-10	-0.319502	1.17763e-07	-4.97395e-10	-0.359339
50486148	chr22:50486148:G:A	4.98181e-19	-4.97395e-10	-0.056547	1.54236e-07	-4.97395e-10	-0.0895277
50486740	chr22:50486740:G:A	2.41747e-19	-4.97395e-10	-0.779621	7.57736e-08	-4.97395e-10	-0.800259
50486963	chr22:50486963:G:A	7.982e-20	-1.88774	-4.33526e-10	5.44216e-08	-1.13125	-4.33526e-10
50487485	chr22:50487485:GC:G	2.55603e-20	-2.27771	-0.748756	8.638e-09	-2.28252	-0.689318
50487653	chr22:50487653:G:A	1.23979e-19	-4.97395e-10	-1.4474	3.94788e-08	-4.97395e-10	-1.45225
50488339	chr22:50488339:C:T	2.02e-20	-2.28812	-0.973707	6.76819e-09	-2.29201	-0.92377
50488983	chr22:50488983:C:T	1.44876e-19	-4.97395e-10	-1.29163	4.57354e-08	-4.97395e-10	-1.30514
50489350	chr22:50489350:G:A	1.4703e-19	-4.97395e-10	-1.27687	4.6463e-08	-4.97395e-10	-1.28935
50489576	chr22:50489576:G:A	2.4965e-20	-1.59652	-1.45352	6.47882e-09	-1.80979	-1.44968
50489583	chr22:50489583:G:A	1.47049e-19	-1.27675	-4.33526e-10	3.33142e-08	-1.62202	-4.33526e-10
50489902	chr22:50489902:G:A	4.90113e-19	-4.97395e-10	-0.0728739	1.76798e-07	-4.97395e-10	0.0469999
50490447	chr22:50490447:G:A	4.56361e-20	-1.65449	-0.792319	6.42028e-07	1.94777	-0.611147
50490565	chr22:50490565:T:C	2.74491e-20	-2.16478	-0.790398	7.80134e-09	-2.23186	-0.841854
50490733	chr22:50490733:G:A	2.02257e-19	-4.97395e-10	-0.957972	6.3172e-08	-4.97395e-10	-0.982148
50490778	chr22:50490778:C:T	1.31583e-19	-4.97395e-10	-1.38787	4.23871e-08	-4.97395e-10	-1.38117
50490813	chr22:50490813:G:A	1.36636e-18	-4.97395e-10	0.952396	4.26054e-07	-4.97395e-10	0.926556
50490902	chr22:50490902:T:C	1.8365e-19	-4.97395e-10	-1.05448	5.69294e-08	-4.97395e-10	-1.0862
50491152	chr22:50491152:T:C	1.67948e-20	-2.22857	-1.21787	5.41017e-09	-2.20425	-1.23548
50491454	chr22:50491454:CA:C	1.43737e-19	-4.97395e-10	-1.29952	4.6736e-08	-4.97395e-10	-1.28349
50491571	chr22:50491571:C:T	1.79993e-19	-4.97395e-10	-1.07459	5.63483e-08	-4.97395e-10	-1.09646
50492106	chr22:50492106:G:A	4.54336e-19	-4.97395e-10	-0.148673	1.52452e-07	-4.97395e-10	-0.101158
50492288	chr22:50492288:G:A	1.28518e-19	-4.97395e-10	-1.41144	4.04017e-08	-4.97395e-10	-1.42914
50492373	chr22:50492373:A:G	7.78796e-20	-2.26182	0.349473	2.58599e-08	-2.18677	0.311453
50492440	chr22:50492440:C:T	1.65649e-19	-4.97395e-10	-1.15764	5.21176e-08	-4.97395e-10	-1.17451
50492853	chr22:50492853:C:T	1.13792e-19	-2.11746	0.584321	2.73881e-08	-2.26344	0.445535
50492954	chr22:50492954:G:A	3.59769e-20	-2.29877	-0.385866	1.14064e-08	-2.26892	-0.424909
50493057	chr22:50493057:T:C	2.57113e-20	-2.0542	-0.966382	6.19232e-09	-2.28008	-1.02462
50493180	chr22:50493180:G:A	2.56979e-20	-1.72823	-1.29287	8.53955e-09	-1.64656	-1.33675
50493463	chr22:50493463:A:C	1.79956e-19	-4.97395e-10	-1.0748	5.60487e-08	-4.97395e-10	-1.10179
50493587	chr22:50493587:G:A	1.58443e-20	-2.07334	-1.43136	4.15427e-09	-2.26668	-1.43719
50493720	chr22:50493720:C:A	6.41698e-19	-4.97395e-10	0.196608	1.87838e-07	-4.97395e-10	0.107569
50493894	chr22:50493894:G:A	1.74439e-19	-4.97395e-10	-1.10593	5.4731e-08	-4.97395e-10	-1.12558
50494005	chr22:50494005:T:C	8.48194e-20	-2.20649	0.379506	2.5018e-08	-2.16345	0.255037
50494134	chr22:50494134:C:T	4.1515e-20	-2.2414	-0.300057	1.52677e-08	-2.07313	-0.329138
50494215	chr22:50494215:A:C	1.48485e-18	1.03556	-4.33526e-10	2.14085e-08	-2.06422	-4.33526e-10
50494367	chr22:50494367:C:T	4.61667e-20	-2.23916	-0.19609	1.52023e-08	-2.11365	-0.292919
50494459	chr22:50494459:T:C	2.07017e-19	-4.97395e-10	-0.934711	6.33972e-08	-4.97395e-10	-0.978589
50495233	chr22:50495233:G:A	1.67658e-19	-4.97395e-10	-1.14558	5.56464e-08	-4.97395e-10	-1.10899
50495842	chr22:50495842:G:A	1.50042e-19	-4.97395e-10	-1.2566	4.77234e-08	-4.97395e-10	-1.26259
50495872	chr22:50495872:GT:G	1.46364e-20	-2.13352	-1.45048	4.19269e-09	-2.25286	-1.4418
50496136	chr22:50496136:C:T	1.35715e-20	-2.22162	-1.43791	5.00555e-09	-2.07221	-1.44525
50496243	chr22:50496243:T:C	1.39096e-19	-4.97395e-10	-1.33235	4.56399e-08	-4.97395e-10	-1.30723
50496300	chr22:50496300:G:A	1.52745e-19	-4.97395e-10	-1.23874	4.83633e-08	-4.97395e-10	-1.24927
50496346	chr22:50496346:G:A	1.4978e-19	-4.97395e-10	-1.25834	4.75176e-08	-4.97395e-10	-1.26691
50496653	chr22:50496653:T:C	2.01983e-20	-2.27061	-0.991299	6.15486e-09	-2.289	-1.02176
50496714	chr22:50496714:G:A	5.71024e-20	-2.22266	-4.33526e-10	1.79483e-08	-2.24051	-4.33526e-10
50496726	chr22:50496726:C:G	9.54046e-20	-2.2773	0.56792	3.74956e-08	-2.22954	0.725757
50496956	chr22:50496956:T:C	5.88749e-20	-2.20584	0.0137469	2.22236e-08	-2.13177	0.104913
50497107	chr22:50497107:G:A	2.71594e-20	-2.27151	-0.694283	7.99623e-09	-2.29694	-0.7521
50497146	chr22:50497146:C:T	1.38221e-19	-4.97395e-10	-1.33866	4.38348e-08	-4.97395e-10	-1.34758
50497575	chr22:50497575:C:T	1.88431e-19	-4.97395e-10	-1.02878	5.89677e-08	-4.97395e-10	-1.05102
50497598	chr22:50497598:T:C	1.39139e-19	-4.97395e-10	-1.33204	4.41185e-08	-4.97395e-10	-1.34113
50497606	chr22:50497606:A:C	5.29484e-20	-2.17487	-0.123328	2.08422e-08	-2.07949	-0.0115391
50497799	chr22:50497799:G:A	3.36768e-19	-4.97395e-10	-0.448116	1.12634e-07	-4.97395e-10	-0.403865
50497890	chr22:50497890:G:T	1.74097e-19	-4.97395e-10	-1.1079	5.70454e-08	-4.97395e-10	-1.08416
50497937	chr22:50497937:C:T	1.40961e-19	-4.97395e-10	-1.31903	4.46629e-08	-4.97395e-10	-1.32887
50498309	chr22:50498309:G:A	1.27832e-19	-4.97395e-10	-1.4168	4.14706e-08	-4.97395e-10	-1.40302
50498601	chr22:50498601:C:G	1.81223e-19	-4.97395e-10	-1.06778	5.47511e-08	-4.97395e-10	-1.12521
50498614	chr22:50498614:A:C	9.89188e-20	-2.10659	0.433376	2.64044e-08	-2.27321	0.418733
50499016	chr22:50499016:C:T	1.32991e-20	-2.27586	-1.40395	4.20158e-09	-2.28209	-1.41046
50499033	chr22:50499033:A:G	5.89514e-20	-2.1908	-4.33526e-10	1.74195e-08	-2.27042	-4.33526e-10
50499306	chr22:50499306:G:A	5.90541e-20	-2.18906	-4.33526e-10	2.21714e-08	-2.02921	-4.33526e-10
50499314	chr22:50499314:C:T	1.8153e-19	-1.06609	-4.33526e-10	1.7685e-08	-2.25529	-4.33526e-10
50499364	chr22:50499364:G:A	1.24373e-20	-2.29441	-1.4524	4.03952e-09	-2.28773	-1.44415
50499429	chr22:50499429:C:T	1.72218e-19	-4.97395e-10	-1.11875	5.39343e-08	-4.97395e-10	-1.14024
50499471	chr22:50499471:A:G	2.93442e-20	-2.2973	-0.591119	1.12115e-08	-2.25576	-0.45531
50499540	chr22:50499540:T:G	2.06548e-20	-2.10766	-1.1319	7.66057e-09	-1.9994	-1.09253
50499957	chr22:50499957:T:C	1.73739e-19	-4.97395e-10	-1.10996	5.44006e-08	-4.97395e-10	-1.13163
50500585	chr22:50500585:A:T	1.36391e-19	-4.97395e-10	-1.35198	4.29499e-08	-4.97395e-10	-1.36797
50500600	chr22:50500600:A:G	1.3554e-20	-2.26341	-1.39742	4.53311e-09	-2.2488	-1.3678
50500875	chr22:50500875:G:C	1.49077e-20	-2.17052	-1.39511	4.4947e-09	-2.23254	-1.39257
50500936	chr22:50500936:T:C	1.34419e-19	-4.97395e-10	-1.36655	4.23781e-08	-4.97395e-10	-1.38138
50501163	chr22:50501163:C:T	2.22312e-19	-4.97395e-10	-0.863426	7.2886e-08	-4.97395e-10	-0.839112
50501285	chr22:50501285:G:A	1.42484e-20	-2.16017	-1.4507	4.28248e-09	-2.22415	-1.44932
50501382	chr22:50501382:A:G	1.33766e-19	-4.97395e-10	-1.37142	4.1691e-08	-4.97395e-10	-1.39773
50501439	chr22:50501439:C:T	2.75719e-19	-4.97395e-10	-0.648129	9.07839e-08	-4.97395e-10	-0.619527
50501563	chr22:50501563:G:T	1.35252e-19	-4.97395e-10	-1.36037	4.41646e-08	-4.97395e-10	-1.34008
50501578	chr22:50501578:A:G	1.26774e-20	-2.28034	-1.44735	4.15329e-09	-2.27005	-1.43406
50502003	chr22:50502003:C:T	1.42787e-19	-4.97395e-10	-1.30616	4.68439e-08	-4.97395e-10	-1.28119
50502135	chr22:50502135:A:G	1.53314e-20	-2.29246	-1.24515	5.13394e-09	-2.26435	-1.22778
50502164	chr22:50502164:G:T	5.80266e-20	-2.20661	-4.33526e-10	1.72106e-08	-2.28249	-4.33526e-10
50502288	chr22:50502288:G:C	1.25087e-19	-4.97395e-10	-1.4385	4.01673e-08	-4.97395e-10	-1.43496
50502333	chr22:50502333:A:G	1.54351e-20	-2.29864	-1.23222	5.09968e-09	-2.28453	-1.2143
50502465	chr22:50502465:G:A	5.81197e-20	-2.20501	-4.33526e-10	2.07367e-08	-2.0961	-4.33526e-10
50502536	chr22:50502536:G:A	1.86135e-19	-4.97395e-10	-1.04104	6.1097e-08	-4.97395e-10	-1.01555
50502648	chr22:50502648:G:A	1.66593e-19	-4.97395e-10	-1.15196	5.22271e-08	-4.97395e-10	-1.17241
50502739	chr22:50502739:G:A	7.64802e-19	-4.97395e-10	0.372107	2.28805e-07	-4.97395e-10	0.304861
50502987	chr22:50502987:A:G	5.63354e-20	-2.23619	-4.33526e-10	1.9794e-08	-2.14263	-4.33526e-10
50503332	chr22:50503332:G:A	1.35788e-19	-4.97395e-10	-1.35641	4.43661e-08	-4.97395e-10	-1.33553
50503359	chr22:50503359:C:T	1.62876e-19	-4.97395e-10	-1.17452	5.11081e-08	-4.97395e-10	-1.19407
50504575	chr22:50504575:C:A	1.40649e-20	-2.29802	-1.3258	4.66066e-09	-2.2779	-1.31095
50504581	chr22:50504581:G:A	1.63763e-20	-2.29498	-1.17669	5.48231e-09	-2.27053	-1.15595
50504781	chr22:50504781:GC:G	1.49517e-19	-4.97395e-10	-1.2601	4.91955e-08	-4.97395e-10	-1.23221
50504803	chr22:50504803:G:A	1.50037e-20	-2.29283	-1.26638	5.0307e-09	-2.26347	-1.24898
50504994	chr22:50504994:G:A	2.79912e-20	-2.1912	-0.744424	1.14943e-08	-2.02512	-0.66104
50505031	chr22:50505031:TC:T	1.53523e-19	-4.97395e-10	-1.23366	4.83826e-08	-4.97395e-10	-1.24887
50505343	chr22:50505343:G:C	3.26782e-19	-4.97395e-10	-0.478217	1.0402e-07	-4.97395e-10	-0.483429
50505364	chr22:50505364:T:C	1.26056e-19	-4.97395e-10	-1.43078	4.01389e-08	-4.97395e-10	-1.43566
50505616	chr22:50505616:G:A	1.39154e-20	-2.25291	-1.38161	4.98271e-09	-2.15672	-1.36531
50505699	chr22:50505699:G:A	1.28671e-20	-2.29047	-1.42236	4.2385e-09	-2.26263	-1.42117
50505734	chr22:50505734:G:A	1.782e-20	-2.27196	-1.11523	6.25369e-09	-2.15644	-1.1384
50505771	chr22:50505771:G:A	1.63802e-19	-4.97395e-10	-1.16885	5.15995e-08	-4.97395e-10	-1.1845
50505910	chr22:50505910:A:G	1.78931e-19	-4.97395e-10	-1.08051	5.81732e-08	-4.97395e-10	-1.06458
50505924	chr22:50505924:A:G	4.86641e-19	-4.97395e-10	-0.0799845	1.59528e-07	-4.97395e-10	-0.0557922
50505952	chr22:50505952:C:T	1.41293e-19	-1.23825	-0.078425	5.09774e-08	-0.975501	-0.221125
50506032	chr22:50506032:C:T	1.86293e-19	-4.97395e-10	-1.04019	5.74304e-08	-4.97395e-10	-1.07743
50506100	chr22:50506100:T:C	1.2777e-19	-4.97395e-10	-1.41728	4.11382e-08	-4.97395e-10	-1.41107
50506827	chr22:50506827:A:G	1.43018e-20	-2.20069	-1.40644	4.18468e-09	-2.29728	-1.3993
50507228	chr22:50507228:G:A	1.39781e-19	-1.32744	-4.33526e-10	2.90163e-08	-1.76015	-4.33526e-10
50507252	chr22:50507252:G:A	1.32771e-19	-4.97395e-10	-1.37888	4.31425e-08	-4.97395e-10	-1.3635
50507370	chr22:50507370:C:G	1.78414e-20	-1.97123	-1.41476	5.63837e-09	-2.00013	-1.39828
50508527	chr22:50508527:G:A	1.26856e-20	-2.28307	-1.44397	4.39523e-09	-2.19842	-1.44907
50508536	chr22:50508536:T:C	3.71999e-20	-2.2425	-0.408708	1.44543e-08	-2.18515	-0.27187
50508691	chr22:50508691:TTGAG:T	1.23528e-19	-4.97395e-10	-1.45105	3.95615e-08	-4.97395e-10	-1.45015
50508767	chr22:50508767:T:C	8.76793e-20	-1.79382	-4.33526e-10	2.74226e-08	-1.81664	-4.33526e-10
50509002	chr22:50509002:C:T	5.32873e-20	-2.29181	-4.33526e-10	1.78321e-08	-2.24701	-4.33526e-10
50509143	chr22:50509143:A:G	1.32771e-19	-4.97395e-10	-1.37888	4.31425e-08	-4.97395e-10	-1.3635
50509171	chr22:50509171:G:A	1.38822e-19	-4.97395e-10	-1.33432	4.51386e-08	-4.97395e-10	-1.31827
50509182	chr22:50509182:A:G	1.2505e-20	-2.29028	-1.4511	4.2105e-09	-2.23787	-1.45256
50509314	chr22:50509314:G:C	1.34088e-19	-4.97395e-10	-1.36901	4.33085e-08	-4.97395e-10	-1.35966
50509488	chr22:50509488:T:C	1.2542e-20	-2.28829	-1.45013	4.18709e-09	-2.24292	-1.45308
50509881	chr22:50509881:A:G	1.73854e-20	-1.98906	-1.42282	7.43434e-09	-1.68869	-1.43321
50509927	chr22:50509927:T:C	2.67654e-19	-4.97395e-10	-0.677816	8.27384e-08	-4.97395e-10	-0.712325
50510070	chr22:50510070:C:T	1.23595e-19	-4.97395e-10	-1.4505	3.94657e-08	-4.97395e-10	-1.45258
50510075	chr22:50510075:C:T	2.84711e-19	-4.97395e-10	-0.616035	9.27261e-08	-4.97395e-10	-0.59836
50510384	chr22:50510384:C:T	5.37858e-20	-2.2825	-4.33526e-10	1.82355e-08	-2.22464	-4.33526e-10
50510841	chr22:50510841:A:G	1.45665e-20	-2.14044	-1.44834	4.05635e-09	-2.29519	-1.43253
50510868	chr22:50510868:A:G	1.23314e-19	-4.97395e-10	-1.45278	3.94799e-08	-4.97395e-10	-1.45222
50511746	chr22:50511746:C:T	2.72593e-20	-1.74576	-1.21635	9.64389e-09	-1.70477	-1.15692
50511806	chr22:50511806:T:C	1.25442e-20	-2.28667	-1.45158	4.18031e-09	-2.24547	-1.45216
50511807	chr22:50511807:G:A	1.34627e-19	-4.97395e-10	-1.365	4.37787e-08	-4.97395e-10	-1.34886
50511841	chr22:50511841:G:A	1.03093e-18	-4.97395e-10	0.670707	3.06938e-07	-4.97395e-10	0.598635
50512014	chr22:50512014:T:C	1.27628e-20	-2.26724	-1.45373	4.0911e-09	-2.2733	-1.44589
50512078	chr22:50512078:G:A	2.86803e-20	-1.65841	-1.25289	8.60085e-09	-1.72273	-1.25342
50512135	chr22:50512135:A:C	8.12757e-20	-1.86966	-4.33526e-10	2.58135e-08	-1.87711	-4.33526e-10
50512229	chr22:50512229:T:A	1.4819e-20	-2.12442	-1.44718	4.07717e-09	-2.29213	-1.43047
50512278	chr22:50512278:A:G	1.32978e-19	-4.97395e-10	-1.37733	4.20175e-08	-4.97395e-10	-1.38992
50512298	chr22:50512298:G:A	1.27738e-20	-2.2664	-1.45371	4.08356e-09	-2.27381	-1.44723
50512371	chr22:50512371:C:T	1.84558e-19	-4.97395e-10	-1.04955	5.74892e-08	-4.97395e-10	-1.07641
50512386	chr22:50512386:C:T	4.80012e-19	-4.97395e-10	-0.0936984	1.53498e-07	-4.97395e-10	-0.0943209
50512918	chr22:50512918:A:G	1.28346e-20	-2.29329	-1.42207	4.33256e-09	-2.22957	-1.43228
50513181	chr22:50513181:C:A	1.25323e-19	-4.97395e-10	-1.43661	4.04033e-08	-4.97395e-10	-1.4291
50513313	chr22:50513313:G:C	1.25753e-20	-2.28288	-1.45289	4.15599e-09	-2.25296	-1.4505
50513339	chr22:50513339:CTG:C	1.31412e-19	-4.97395e-10	-1.38918	4.35406e-08	-4.97395e-10	-1.35432
50513391	chr22:50513391:C:T	1.98211e-19	-4.97395e-10	-0.97818	6.20659e-08	-4.97395e-10	-0.999813
50513815	chr22:50513815:A:G	1.44478e-20	-2.20146	-1.39551	4.39146e-09	-2.29741	-1.35094
50513842	chr22:50513842:C:T	1.49441e-19	-4.97395e-10	-1.26061	4.85042e-08	-4.97395e-10	-1.24636
50513963	chr22:50513963:C:A	1.42742e-19	-4.97395e-10	-1.30647	4.73165e-08	-4.97395e-10	-1.27115
50514102	chr22:50514102:G:A	1.78108e-20	-2.25864	-1.12906	6.15192e-09	-2.17222	-1.13903
50514143	chr22:50514143:G:A	1.30477e-20	-2.29883	-1.40006	4.24133e-09	-2.26933	-1.41381
50514188	chr22:50514188:C:T	1.32744e-19	-4.97395e-10	-1.37909	4.20045e-08	-4.97395e-10	-1.39023
50514301	chr22:50514301:G:A	5.36078e-20	-2.28582	-4.33526e-10	1.94867e-08	-2.15828	-4.33526e-10
50514306	chr22:50514306:G:A	2.08285e-19	-0.928604	-4.33526e-10	1.18705e-07	-0.351367	-4.33526e-10
50514483	chr22:50514483:C:T	1.38319e-19	-4.97395e-10	-1.33795	4.36612e-08	-4.97395e-10	-1.35155
50514560	chr22:50514560:G:A	5.39927e-20	-2.27866	-4.33526e-10	1.71544e-08	-2.28575	-4.33526e-10
50514631	chr22:50514631:C:T	1.40954e-19	-4.97395e-10	-1.31908	4.60406e-08	-4.97395e-10	-1.29849
50515121	chr22:50515121:A:T	5.34326e-20	-2.28909	-4.33526e-10	1.79665e-08	-2.2395	-4.33526e-10
50515198	chr22:50515198:T:TG	7.0031e-20	-2.01857	-4.33526e-10	2.6354e-08	-1.85639	-4.33526e-10
50515588	chr22:50515588:A:G	1.3455e-19	-4.97395e-10	-1.36558	4.29234e-08	-4.97395e-10	-1.36859
50515592	chr22:50515592:T:C	1.25059e-19	-4.97395e-10	-1.43873	4.01047e-08	-4.97395e-10	-1.43652
50515597	chr22:50515597:C:T	2.6733e-19	-4.97395e-10	-0.679026	8.31518e-08	-4.97395e-10	-0.707341
50515617	chr22:50515617:C:T	1.52712e-19	-4.97395e-10	-1.23896	4.99247e-08	-4.97395e-10	-1.21749
50515803	chr22:50515803:A:G	1.24209e-19	-4.97395e-10	-1.44554	3.95896e-08	-4.97395e-10	-1.44944
50516151	chr22:50516151:T:G	4.61969e-19	-4.97395e-10	-0.132012	1.53819e-07	-4.97395e-10	-0.0922325
50516206	chr22:50516206:G:A	2.39127e-20	-1.6503	-1.4428	8.98781e-09	-1.48514	-1.447
50516256	chr22:50516256:G:A	3.13539e-20	-1.96634	-0.855837	1.09676e-08	-1.99332	-0.739747
50516561	chr22:50516561:T:TC	1.55466e-19	-4.97395e-10	-1.22108	4.97157e-08	-4.97395e-10	-1.22169
50516638	chr22:50516638:C:T	1.38351e-18	-4.97395e-10	0.96487	4.09358e-07	-4.97395e-10	0.886581
50516752	chr22:50516752:T:G	1.40858e-19	-4.97395e-10	-1.31976	4.56445e-08	-4.97395e-10	-1.30713
50516970	chr22:50516970:C:T	2.23453e-20	-1.7115	-1.4494	9.4899e-09	-1.43502	-1.44276
50517043	chr22:50517043:A:G	1.31273e-19	-4.97395e-10	-1.39023	4.2561e-08	-4.97395e-10	-1.37707
50517210	chr22:50517210:C:T	8.27647e-19	0.451077	-4.33526e-10	1.2186e-07	-0.32514	-4.33526e-10
50517713	chr22:50517713:C:T	5.52619e-20	-2.25543	-4.33526e-10	2.95571e-08	-1.74169	-4.33526e-10
50518407	chr22:50518407:C:G	6.95886e-20	-2.02491	-4.33526e-10	1.73665e-08	-2.27347	-4.33526e-10
50518446	chr22:50518446:T:C	1.23832e-19	-4.97395e-10	-1.44858	3.94616e-08	-4.97395e-10	-1.45268
50518686	chr22:50518686:C:T	1.5197e-19	-4.97395e-10	-1.24383	4.7559e-08	-4.97395e-10	-1.26604
50518754	chr22:50518754:G:A	1.32841e-19	-4.97395e-10	-1.37836	4.22583e-08	-4.97395e-10	-1.38421
50519072	chr22:50519072:G:A	5.37267e-20	-2.2836	-4.33526e-10	1.69304e-08	-2.2989	-4.33526e-10
50519169	chr22:50519169:A:G	1.39567e-20	-2.29778	-1.33377	4.55375e-09	-2.29648	-1.31558
50519627	chr22:50519627:C:T	1.28104e-19	-4.97395e-10	-1.41467	4.17119e-08	-4.97395e-10	-1.39722
50519867	chr22:50519867:TTG:T	5.49743e-20	-2.26064	-4.33526e-10	2.03703e-08	-2.11393	-4.33526e-10
50519963	chr22:50519963:C:T	1.49455e-19	-2.13614	0.875631	1.22297e-07	-1.06075	0.739198
50520280	chr22:50520280:C:G	1.38488e-19	-4.97395e-10	-1.33673	4.38629e-08	-4.97395e-10	-1.34694
50520529	chr22:50520529:T:C	2.01244e-19	-4.97395e-10	-0.96299	6.1275e-08	-4.97395e-10	-1.01264
50520581	chr22:50520581:C:T	2.89977e-19	-4.97395e-10	-0.597709	9.12932e-08	-4.97395e-10	-0.613933
50520623	chr22:50520623:A:G	6.94854e-20	-2.11556	0.0891674	2.59306e-08	-2.14614	0.273554
50520707	chr22:50520707:C:T	1.30071e-19	-4.97395e-10	-1.39943	4.20732e-08	-4.97395e-10	-1.3886
50520719	chr22:50520719:C:T	2.00582e-19	-4.97395e-10	-0.966286	6.14873e-08	-4.97395e-10	-1.00918
50521109	chr22:50521109:T:C	5.40907e-20	-2.27685	-4.33526e-10	1.89039e-08	-2.18864	-4.33526e-10
50521179	chr22:50521179:C:T	5.1559e-19	-1.94719	1.925	5.58785e-07	-0.525438	1.72319
50521887	chr22:50521887:T:TG	5.32311e-20	-2.29287	-4.33526e-10	1.76867e-08	-2.2552	-4.33526e-10
50522253	chr22:50522253:C:T	1.52455e-20	-2.10513	-1.4381	5.0483e-09	-2.07391	-1.43505
50522362	chr22:50522362:G:A	1.23907e-19	-4.97395e-10	-1.44798	3.97568e-08	-4.97395e-10	-1.44523
50523357	chr22:50523357:C:T	6.61616e-20	-2.07541	-4.33526e-10	2.0228e-08	-2.12094	-4.33526e-10
50523425	chr22:50523425:T:C	1.40904e-20	-2.25388	-1.36814	4.8654e-09	-2.19786	-1.348
50523636	chr22:50523636:G:A	1.27846e-19	-4.97395e-10	-1.41668	4.06318e-08	-4.97395e-10	-1.42346
50523830	chr22:50523830:G:A	6.0697e-20	-2.25737	0.0957568	1.61424e-08	-2.24384	-0.102715
50524519	chr22:50524519:G:T	6.96061e-20	-2.02466	-4.33526e-10	2.87646e-08	-1.76886	-4.33526e-10
50524852	chr22:50524852:CACTTCA:C	1.23683e-19	-4.97395e-10	-1.44979	3.95117e-08	-4.97395e-10	-1.45141
50524928	chr22:50524928:G:C	1.37597e-20	-2.26991	-1.37585	4.71174e-09	-2.2212	-1.35675
50525111	chr22:50525111:G:C	2.16012e-20	-2.0639	-1.13086	9.21644e-09	-1.74454	-1.16248
50525137	chr22:50525137:C:T	1.54163e-20	-2.20401	-1.32808	4.97333e-09	-2.19882	-1.3251
50525268	chr22:50525268:C:T	1.45031e-19	-4.97395e-10	-1.29056	4.47693e-08	-4.97395e-10	-1.32649
50525476	chr22:50525476:C:T	7.45913e-20	-2.11387	0.158385	2.7927e-08	-2.14417	0.345753
50525600	chr22:50525600:C:G	1.25728e-19	-1.43339	-4.33526e-10	4.83799e-08	-1.24893	-4.33526e-10
50525624	chr22:50525624:G:C	1.70945e-19	-4.97395e-10	-1.12617	5.37248e-08	-4.97395e-10	-1.14413
50525973	chr22:50525973:G:A	1.28049e-19	-4.97395e-10	-1.4151	4.13378e-08	-4.97395e-10	-1.40623
50526017	chr22:50526017:A:T	1.28191e-20	-2.28244	-1.43414	4.28161e-09	-2.23023	-1.44345
50526189	chr22:50526189:C:T	1.70184e-19	-4.97395e-10	-1.13063	5.23881e-08	-4.97395e-10	-1.16933
50526987	chr22:50526987:C:T	1.77721e-19	-4.97395e-10	-1.0873	5.64016e-08	-4.97395e-10	-1.09551
50527755	chr22:50527755:A:G	1.23249e-19	-4.97395e-10	-1.4533	3.956e-08	-4.97395e-10	-1.45019
50528116	chr22:50528116:A:G	2.46049e-20	-1.97538	-1.08918	8.52976e-09	-1.98653	-0.997919
50528256	chr22:50528256:C:T	7.22064e-20	-1.98798	-4.33526e-10	1.99433e-08	-2.13512	-4.33526e-10
50528344	chr22:50528344:C:A	1.59793e-19	-4.97395e-10	-1.19363	4.9471e-08	-4.97395e-10	-1.22662
50528485	chr22:50528485:T:C	2.30787e-20	-2.14487	-0.983734	8.31206e-09	-1.98254	-1.02776
50528826	chr22:50528826:G:C	2.02678e-19	-4.97395e-10	-0.955891	6.3203e-08	-4.97395e-10	-0.981657
50528840	chr22:50528840:A:G	6.13345e-20	-2.15117	-4.33526e-10	2.51017e-08	-1.90507	-4.33526e-10
50529483	chr22:50529483:C:T	2.63916e-19	-0.691878	-4.33526e-10	6.05729e-08	-1.02416	-4.33526e-10
50529506	chr22:50529506:G:A	1.91619e-19	-4.97395e-10	-1.012	5.91376e-08	-4.97395e-10	-1.04814
50529836	chr22:50529836:T:G	1.23404e-19	-4.97395e-10	-1.45205	3.94208e-08	-4.97395e-10	-1.45372
50530129	chr22:50530129:C:T	1.80462e-19	-4.97395e-10	-1.07199	5.53941e-08	-4.97395e-10	-1.11354
50531021	chr22:50531021:C:T	1.67417e-19	-4.97395e-10	-1.14702	5.27185e-08	-4.97395e-10	-1.16304
50531336	chr22:50531336:G:A	1.23353e-19	-4.97395e-10	-1.45246	3.95297e-08	-4.97395e-10	-1.45096
50531790	chr22:50531790:T:C	1.23203e-19	-4.97395e-10	-1.45367	3.96513e-08	-4.97395e-10	-1.44788
50532200	chr22:50532200:G:A	1.12927e-18	-4.97395e-10	0.761814	3.63665e-07	-4.97395e-10	0.768223
50532285	chr22:50532285:G:T	7.10067e-20	-2.00474	-4.33526e-10	3.09525e-08	-1.69556	-4.33526e-10
50532567	chr22:50532567:C:T	1.93819e-19	-4.97395e-10	-1.00059	5.93992e-08	-4.97395e-10	-1.04373
50532781	chr22:50532781:A:AGGATG	3.05318e-19	-4.97395e-10	-0.546155	1.02313e-07	-4.97395e-10	-0.499973
50532837	chr22:50532837:T:C	1.37663e-20	-2.26376	-1.38153	4.82198e-09	-2.18498	-1.36984
50533080	chr22:50533080:T:G	2.41675e-20	-2.23529	-0.847216	7.51381e-09	-2.29759	-0.813681
50533277	chr22:50533277:A:T	1.99298e-20	-2.24375	-1.03154	6.20555e-09	-2.29833	-1.00424
50533323	chr22:50533323:A:C	2.24588e-20	-2.24498	-0.910848	7.03288e-09	-2.29868	-0.878734
50533366	chr22:50533366:G:A	2.43472e-20	-2.23462	-0.840471	7.57067e-09	-2.29742	-0.806305
50533396	chr22:50533396:G:A	1.2343e-19	-4.97395e-10	-1.45184	3.94218e-08	-4.97395e-10	-1.45369
50533425	chr22:50533425:G:A	3.22338e-19	-1.7488	1.2569	1.1962e-07	-1.43995	1.09626
50533554	chr22:50533554:TCAGAA:T	1.84746e-19	-4.97395e-10	-1.04853	5.67521e-08	-4.97395e-10	-1.08932
50533741	chr22:50533741:G:A	1.87603e-19	-4.97395e-10	-1.03318	6.24703e-08	-4.97395e-10	-0.993318
50534112	chr22:50534112:T:C	2.52656e-20	-1.8776	-1.16047	7.70108e-09	-1.95513	-1.13152
50534157	chr22:50534157:A:G	2.2781e-20	-2.15695	-0.984634	9.39582e-09	-1.82386	-1.06389
50534158	chr22:50534158:T:C	2.27691e-20	-2.15715	-0.984951	9.38558e-09	-1.82461	-1.06422
50534505	chr22:50534505:T:A	1.74554e-19	-4.97395e-10	-1.10528	5.79249e-08	-4.97395e-10	-1.06886
50534684	chr22:50534684:C:T	3.52754e-20	-2.08172	-0.622604	1.07599e-08	-2.25125	-0.500941
50534783	chr22:50534783:C:T	3.95575e-19	-4.97395e-10	-0.28717	1.3433e-07	-4.97395e-10	-0.227714
50534786	chr22:50534786:C:T	1.7651e-19	-4.97395e-10	-1.09413	5.43011e-08	-4.97395e-10	-1.13346
50534802	chr22:50534802:G:A	1.94938e-19	-0.994831	-4.33526e-10	4.56514e-08	-1.30698	-4.33526e-10
50534869	chr22:50534869:C:T	1.40658e-19	-4.97395e-10	-1.32118	4.44661e-08	-4.97395e-10	-1.33328
50534924	chr22:50534924:G:A	2.54196e-19	-4.97395e-10	-0.729405	8.1832e-08	-4.97395e-10	-0.723342
50535350	chr22:50535350:G:A	8.18238e-20	-1.62238	-0.240567	3.07009e-08	-1.33969	-0.364032
50535371	chr22:50535371:C:G	1.27635e-19	-4.97395e-10	-1.41834	4.03096e-08	-4.97395e-10	-1.43142
50535388	chr22:50535388:C:T	1.24063e-20	-2.29575	-1.45356	4.36146e-09	-2.20672	-1.44848
50535455	chr22:50535455:G:A	6.5754e-20	-2.08159	-4.33526e-10	2.65946e-08	-1.8473	-4.33526e-10
50535671	chr22:50535671:A:G	2.55147e-20	-2.06424	-0.964012	7.01553e-09	-2.22053	-0.959353
50535712	chr22:50535712:A:G	3.35394e-20	-2.00316	-0.751633	1.52674e-08	-1.5495	-0.852789
50535785	chr22:50535785:A:G	2.8543e-19	-4.97395e-10	-0.613514	9.19053e-08	-4.97395e-10	-0.607251
50536009	chr22:50536009:G:A	8.55997e-20	-2.08917	0.271346	6.60762e-08	-1.12991	0.19271
50536106	chr22:50536106:G:A	1.50904e-19	-1.90139	0.650522	5.63881e-08	-1.62899	0.533243
50536180	chr22:50536180:A:C	1.37795e-19	-1.86217	0.520435	4.28654e-08	-1.81656	0.446612
50536191	chr22:50536191:A:C	3.45175e-20	-1.99365	-0.732392	1.57755e-08	-1.53489	-0.83466
50536213	chr22:50536213:C:T	1.23815e-19	-4.97395e-10	-1.44872	3.94612e-08	-4.97395e-10	-1.45269
50536859	chr22:50536859:A:G	3.67991e-20	-1.95584	-0.706194	1.71205e-08	-1.4772	-0.810528
50536972	chr22:50536972:T:C	1.37433e-19	-4.97395e-10	-1.34438	4.46904e-08	-4.97395e-10	-1.32825
50537172	chr22:50537172:A:G	5.91768e-20	-1.66561	-0.521367	1.86461e-08	-1.61991	-0.582466
50537216	chr22:50537216:G:A	4.05349e-20	-1.5823	-0.983047	1.22808e-08	-1.64306	-0.976919
50537257	chr22:50537257:A:T	5.46232e-20	-1.58502	-0.682035	1.739e-08	-1.53372	-0.738397
50537324	chr22:50537324:G:A	1.55933e-19	-1.90238	0.684296	5.724e-08	-1.62506	0.5443
50537545	chr22:50537545:C:T	1.72953e-19	-4.97395e-10	-1.11449	5.47082e-08	-4.97395e-10	-1.126
50537614	chr22:50537614:T:C	8.05473e-20	-1.87867	-4.33526e-10	2.75334e-08	-1.81261	-4.33526e-10
50537644	chr22:50537644:T:C	4.86374e-20	-2.0841	-0.299018	1.86062e-08	-2.11009	-0.0944214
50537723	chr22:50537723:T:C	1.34393e-20	-2.2432	-1.42613	5.26889e-09	-2.03966	-1.42653
50537847	chr22:50537847:G:C	1.28978e-19	-4.97395e-10	-1.40787	4.06469e-08	-4.97395e-10	-1.42309
50538032	chr22:50538032:T:C	1.33737e-19	-4.97395e-10	-1.37163	4.35539e-08	-4.97395e-10	-1.35401
50538324	chr22:50538324:C:A	1.73137e-19	-4.97395e-10	-1.11343	5.4666e-08	-4.97395e-10	-1.12677
50538325	chr22:50538325:T:C	1.49231e-20	-2.29793	-1.26667	5.37736e-09	-2.18482	-1.261
50538365	chr22:50538365:T:C	1.24295e-19	-4.97395e-10	-1.44485	3.95488e-08	-4.97395e-10	-1.45048
50538676	chr22:50538676:G:A	5.40031e-20	-2.27847	-4.33526e-10	1.69353e-08	-2.29861	-4.33526e-10
50538738	chr22:50538738:A:T	1.54274e-20	-2.12002	-1.41134	4.83678e-09	-2.16196	-1.3898
50538916	chr22:50538916:A:G	3.17937e-20	-2.07999	-0.728248	9.82184e-09	-2.07552	-0.767877
50538983	chr22:50538983:G:A	1.34341e-19	-4.97395e-10	-1.36713	4.35436e-08	-4.97395e-10	-1.35425
50539082	chr22:50539082:C:T	1.24406e-19	-4.97395e-10	-1.44396	3.95328e-08	-4.97395e-10	-1.45088
50539309	chr22:50539309:T:C	1.27318e-20	-2.27157	-1.45184	4.05911e-09	-2.27458	-1.45247
50539595	chr22:50539595:C:A	1.29857e-20	-2.29582	-1.40784	4.47703e-09	-2.22625	-1.4028
50539833	chr22:50539833:G:A	3.13227e-20	-2.2148	-0.608371	1.13856e-08	-2.2487	-0.446966
50539873	chr22:50539873:T:G	1.23412e-19	-4.97395e-10	-1.45198	3.9421e-08	-4.97395e-10	-1.45371
50540137	chr22:50540137:C:G	1.23402e-19	-4.97395e-10	-1.45206	3.94205e-08	-4.97395e-10	-1.45372
50540263	chr22:50540263:G:A	1.25749e-19	-4.97395e-10	-1.43322	3.98257e-08	-4.97395e-10	-1.4435
50540450	chr22:50540450:A:ATATATG	1.35602e-20	-2.28688	-1.37348	4.4872e-09	-2.2737	-1.35308
50540495	chr22:50540495:G:A	2.18088e-19	-4.97395e-10	-0.88261	6.90528e-08	-4.97395e-10	-0.893138
50540502	chr22:50540502:C:T	1.51398e-20	-2.29863	-1.25155	6.2921e-09	-1.99122	-1.29749
50541053	chr22:50541053:C:G	1.29601e-19	-4.97395e-10	-1.40305	4.06807e-08	-4.97395e-10	-1.42225
50541096	chr22:50541096:C:A	1.24503e-19	-4.97395e-10	-1.44318	3.95651e-08	-4.97395e-10	-1.45006
50541327	chr22:50541327:T:G	8.96655e-20	-1.77142	-4.33526e-10	1.91474e-08	-2.17584	-4.33526e-10
50541642	chr22:50541642:G:A	1.26671e-20	-2.28918	-1.43932	4.22352e-09	-2.24587	-1.44147
50541744	chr22:50541744:TTTTG:T	1.3013e-20	-2.28398	-1.41758	4.24714e-09	-2.27862	-1.40314
50541797	chr22:50541797:G:A	1.55655e-19	-4.97395e-10	-1.21987	4.92492e-08	-4.97395e-10	-1.23112
50542106	chr22:50542106:A:G	1.26109e-19	-4.97395e-10	-1.43037	3.98583e-08	-4.97395e-10	-1.44268
50542211	chr22:50542211:T:C	1.23202e-19	-4.97395e-10	-1.45369	3.94488e-08	-4.97395e-10	-1.45301
50542556	chr22:50542556:G:T	1.52272e-20	-2.22839	-1.31604	6.0527e-09	-1.97393	-1.35358
50542562	chr22:50542562:A:G	6.33452e-20	-2.11891	-4.33526e-10	1.69374e-08	-2.29848	-4.33526e-10
50542614	chr22:50542614:C:T	1.2602e-20	-2.29767	-1.43598	4.51885e-09	-2.16898	-1.45077
50542624	chr22:50542624:A:T	1.23799e-20	-2.29854	-1.4529	4.47688e-09	-2.17811	-1.45097
50542785	chr22:50542785:C:T	2.95638e-20	-2.10536	-0.7756	1.28576e-08	-1.72144	-0.852631
50542897	chr22:50542897:C:T	1.27517e-20	-2.27446	-1.44739	3.98932e-09	-2.29383	-1.45056
50543130	chr22:50543130:C:T	1.73189e-19	-4.97395e-10	-1.11313	5.45734e-08	-4.97395e-10	-1.12846
50543137	chr22:50543137:A:C	1.89463e-19	-4.97395e-10	-1.02332	6.28137e-08	-4.97395e-10	-0.987837
50543140	chr22:50543140:C:G	2.08689e-19	-4.97395e-10	-0.926663	6.94513e-08	-4.97395e-10	-0.887384
50543249	chr22:50543249:T:C	8.53617e-20	-2.06455	0.24394	3.69264e-08	-1.91931	0.400225
50543367	chr22:50543367:G:A	1.35169e-19	-4.97395e-10	-1.36099	4.24889e-08	-4.97395e-10	-1.37877
50543400	chr22:50543400:C:T	2.17604e-20	-2.01091	-1.17651	8.48306e-09	-1.86019	-1.12974
50543510	chr22:50543510:T:C	1.73026e-19	-4.97395e-10	-1.11407	5.68225e-08	-4.97395e-10	-1.08808
50543513	chr22:50543513:C:T	1.7024e-20	-2.1588	-1.27409	4.83324e-09	-2.1802	-1.37229
50543585	chr22:50543585:C:T	6.09538e-20	-2.15739	-4.33526e-10	1.80264e-08	-2.23617	-4.33526e-10
50543665	chr22:50543665:A:T	5.67831e-20	-2.22827	-4.33526e-10	2.56321e-08	-1.88416	-4.33526e-10
50543729	chr22:50543729:T:C	1.27617e-20	-2.26962	-1.45144	5.05473e-09	-2.05397	-1.45371
50543843	chr22:50543843:G:A	1.98229e-20	-2.29754	-0.983139	6.00539e-09	-2.27577	-1.05958
50544110	chr22:50544110:C:G	1.27052e-20	-2.29826	-1.42724	4.10893e-09	-2.27873	-1.43611
50544240	chr22:50544240:C:T	5.59252e-20	-2.2435	-4.33526e-10	1.70537e-08	-2.29164	-4.33526e-10
50545112	chr22:50545112:C:T	1.25692e-19	-4.97395e-10	-1.43368	3.98597e-08	-4.97395e-10	-1.44264
50545122	chr22:50545122:T:C	1.46584e-18	-2.219	3.24168	8.07128e-07	-1.72351	3.28898
50545507	chr22:50545507:A:G	1.63435e-20	-2.13345	-1.34023	7.42107e-09	-1.83258	-1.29111
50545574	chr22:50545574:A:G	1.47239e-20	-2.27213	-1.30591	7.76383e-09	-1.81294	-1.26559
50545626	chr22:50545626:T:C	1.63189e-20	-2.16821	-1.30698	7.23843e-09	-1.89701	-1.2516
50545660	chr22:50545660:G:A	9.25128e-20	-1.74016	-4.33526e-10	2.50718e-08	-1.90627	-4.33526e-10
50545936	chr22:50545936:G:A	1.67346e-19	-1.14745	-4.33526e-10	6.28528e-08	-0.987213	-4.33526e-10
50545987	chr22:50545987:CTGGTGGGGT:C	1.62468e-20	-2.25405	-1.22557	1.05136e-08	-1.48205	-1.29328
50546170	chr22:50546170:G:T	1.58969e-20	-2.07933	-1.42205	4.36368e-09	-2.24373	-1.41096
50546279	chr22:50546279:C:G	1.97513e-20	-1.90088	-1.38341	4.77091e-09	-2.15021	-1.41526
50546775	chr22:50546775:C:T	2.1726e-19	-4.97395e-10	-0.886416	6.58117e-08	-4.97395e-10	-0.941211
50546840	chr22:50546840:T:C	1.4661e-19	-4.97395e-10	-1.27973	5.06574e-08	-4.97395e-10	-1.20292
50547071	chr22:50547071:C:T	1.1327e-19	-1.53773	-4.33526e-10	2.15323e-08	-2.05845	-4.33526e-10
50547274	chr22:50547274:A:G	4.97063e-20	-2.27306	-0.0883201	1.85953e-08	-2.18422	-0.0208836
50547303	chr22:50547303:C:T	1.70952e-20	-2.20644	-1.22227	5.23706e-09	-2.23637	-1.23588
50547466	chr22:50547466:C:T	1.54606e-19	-4.97395e-10	-1.22663	4.80491e-08	-4.97395e-10	-1.25579
50548218	chr22:50548218:G:A	2.50193e-19	-0.745278	-4.33526e-10	4.96878e-08	-1.22225	-4.33526e-10
50549414	chr22:50549414:C:T	5.60719e-20	-1.37091	-0.86997	1.33671e-08	-1.6435	-0.891718
50549561	chr22:50549561:G:A	1.62962e-19	-4.97395e-10	-1.17399	5.3892e-08	-4.97395e-10	-1.14103
50549633	chr22:50549633:G:T	1.79162e-19	-2.25015	1.17093	9.11288e-08	-1.50804	0.892305
50549676	chr22:50549676:G:A	5.30065e-20	-2.2971	-4.33526e-10	1.74411e-08	-2.26918	-4.33526e-10
50550266	chr22:50550266:T:C	1.34086e-19	-0.512634	-0.856392	8.58744e-08	0.24054	-0.915663
50550483	chr22:50550483:C:T	1.26452e-19	-4.97395e-10	-1.42765	4.01967e-08	-4.97395e-10	-1.43422
50550719	chr22:50550719:G:A	1.23769e-19	-4.97395e-10	-1.44909	3.95157e-08	-4.97395e-10	-1.45131
50550857	chr22:50550857:C:T	2.36829e-20	-1.99119	-1.11157	7.31437e-09	-1.96705	-1.17112
50550897	chr22:50550897:A:G	2.19846e-20	-2.26152	-0.915645	8.08626e-09	-2.08285	-0.954994
50551042	chr22:50551042:T:C	2.19537e-20	-1.99916	-1.17942	6.8275e-09	-1.97416	-1.23289
50551108	chr22:50551108:G:A	1.97159e-20	-1.83786	-1.44822	5.45036e-09	-1.98384	-1.44849
50551249	chr22:50551249:A:G	3.27357e-20	-1.69293	-1.08612	1.10768e-08	-1.57177	-1.15139
50551395	chr22:50551395:C:T	2.22553e-20	-1.97625	-1.18868	6.9467e-09	-1.94898	-1.24076
50551641	chr22:50551641:AC:A	2.33411e-20	-1.98801	-1.12929	7.22863e-09	-1.96267	-1.18729
50551657	chr22:50551657:A:G	2.39241e-20	-1.98754	-1.10509	7.39274e-09	-1.96218	-1.16533
50551787	chr22:50551787:C:T	4.42266e-20	-1.09318	-1.385	1.25477e-08	-1.21858	-1.37989
50551894	chr22:50551894:C:T	2.34035e-20	-2.00533	-1.10929	7.23216e-09	-1.98031	-1.16916
50552079	chr22:50552079:A:G	1.66305e-19	-4.97395e-10	-1.15369	5.38101e-08	-4.97395e-10	-1.14255
50552144	chr22:50552144:T:A	1.25486e-19	-4.97395e-10	-1.43531	4.05375e-08	-4.97395e-10	-1.42578
50552240	chr22:50552240:G:A	2.47587e-20	-1.94488	-1.11345	7.66657e-09	-1.91831	-1.17283
50552374	chr22:50552374:C:T	9.78553e-20	-1.68402	-4.33526e-10	3.74718e-08	-1.50442	-4.33526e-10
50552441	chr22:50552441:A:G	1.2883e-19	-4.97395e-10	-1.40902	4.18716e-08	-4.97395e-10	-1.3934
50552500	chr22:50552500:A:G	5.29485e-20	-2.29819	-4.33526e-10	1.75738e-08	-2.2616	-4.33526e-10
50552604	chr22:50552604:C:T	3.53054e-20	-1.48175	-1.22172	5.82001e-09	-2.12334	-1.24336
50552918	chr22:50552918:C:T	2.29727e-20	-1.98746	-1.14575	7.13894e-09	-1.96134	-1.2011
50553358	chr22:50553358:G:A	1.63084e-20	-2.06375	-1.41209	4.78379e-09	-2.14144	-1.42134
50553789	chr22:50553789:C:G	1.96799e-20	-2.05878	-1.22913	6.20785e-09	-2.02537	-1.27682
50553803	chr22:50553803:A:G	3.22157e-20	-1.75874	-1.03632	6.29256e-09	-2.24273	-1.04591
50553861	chr22:50553861:G:A	2.13413e-20	-1.83602	-1.37084	6.97811e-09	-1.83338	-1.35185
50553919	chr22:50553919:T:C	2.16863e-20	-1.97737	-1.21346	6.85384e-09	-1.93958	-1.26362
50554010	chr22:50554010:G:A	1.81585e-20	-2.11275	-1.25563	5.72875e-09	-2.08208	-1.30043
50554018	chr22:50554018:T:C	1.79926e-20	-2.10222	-1.27533	5.69714e-09	-2.07062	-1.31743
50554056	chr22:50554056:A:G	1.84333e-20	-2.08753	-1.26582	5.8355e-09	-2.05425	-1.3098
50554119	chr22:50554119:C:T	1.84128e-20	-2.0446	-1.30987	5.87759e-09	-2.00855	-1.34832
50554126	chr22:50554126:C:G	2.25048e-20	-1.97099	-1.18279	7.11588e-09	-1.93011	-1.23557
50554127	chr22:50554127:A:G	1.86779e-20	-2.05913	-1.28103	5.94476e-09	-2.02275	-1.32275
50554151	chr22:50554151:T:C	1.91044e-20	-2.09517	-1.22242	5.96949e-09	-2.06911	-1.27224
50554399	chr22:50554399:A:G	1.25149e-19	-4.97395e-10	-1.43801	4.02764e-08	-4.97395e-10	-1.43224
50554419	chr22:50554419:C:T	1.5686e-19	-4.97395e-10	-1.21216	5.13122e-08	-4.97395e-10	-1.19008
50554464	chr22:50554464:C:T	5.88034e-19	-4.97395e-10	0.109274	1.69559e-07	-4.97395e-10	0.00519094
50554529	chr22:50554529:A:G	1.98457e-20	-2.07271	-1.20681	6.23582e-09	-2.04072	-1.25698
50554538	chr22:50554538:A:G	2.18417e-19	-2.2971	1.416	8.71445e-08	-1.79211	1.13167
50554584	chr22:50554584:C:T	2.0473e-20	-2.03362	-1.21479	6.47077e-09	-1.99754	-1.26318
50554722	chr22:50554722:C:T	1.334e-20	-2.29728	-1.37946	4.41537e-09	-2.23182	-1.41109
50554796	chr22:50554796:T:C	3.25729e-20	-2.28075	-0.503278	1.26597e-08	-2.04052	-0.549064
50554799	chr22:50554799:C:T	2.44289e-20	-1.77582	-1.29593	7.5642e-09	-1.77373	-1.33085
50554845	chr22:50554845:A:G	5.38574e-20	-2.28117	-4.33526e-10	1.75092e-08	-2.26529	-4.33526e-10
50554983	chr22:50554983:G:A	1.73163e-20	-2.03579	-1.38007	5.57388e-09	-2.00288	-1.40704
50554991	chr22:50554991:G:A	8.31568e-20	-1.36786	-0.478927	1.29804e-08	-2.07966	-0.484916
50554997	chr22:50554997:C:T	4.16083e-19	-4.97395e-10	-0.236625	1.21315e-07	-4.97395e-10	-0.329615
50555070	chr22:50555070:C:T	2.19423e-20	-2.08564	-1.09345	1.36412e-08	-1.39516	-1.11975
50555206	chr22:50555206:C:T	2.07362e-20	-2.0216	-1.21403	6.52869e-09	-1.98758	-1.26422
50555207	chr22:50555207:A:G	2.08565e-20	-2.01975	-1.2101	6.56404e-09	-1.98568	-1.26072
50555240	chr22:50555240:C:T	2.04087e-20	-2.02385	-1.2277	6.43018e-09	-1.98999	-1.27702
50555355	chr22:50555355:A:C	2.03353e-20	-2.02203	-1.23312	6.42174e-09	-1.98698	-1.28134
50555540	chr22:50555540:A:G	3.91375e-20	-1.21228	-1.38815	1.14727e-08	-1.30587	-1.38217
50555700	chr22:50555700:C:A	2.16682e-20	-1.82896	-1.3627	7.08883e-09	-1.82706	-1.34243
50555871	chr22:50555871:G:A	2.12408e-20	-2.03097	-1.18061	6.66507e-09	-1.99726	-1.23387
50555874	chr22:50555874:A:G	1.98787e-20	-2.05018	-1.22768	6.25702e-09	-2.0182	-1.2761
50555954	chr22:50555954:C:T	2.01209e-20	-2.0325	-1.23325	6.35373e-09	-1.9977	-1.28127
50555983	chr22:50555983:C:T	1.38703e-19	-4.97395e-10	-1.33518	4.53054e-08	-4.97395e-10	-1.31458
50556074	chr22:50556074:T:C	3.02961e-19	-2.29571	1.7418	1.2054e-07	-1.77426	1.43822
50556076	chr22:50556076:A:C	5.16145e-19	-4.97395e-10	-0.0211219	1.49539e-07	-4.97395e-10	-0.120453
50556093	chr22:50556093:G:A	1.54804e-19	-4.97395e-10	-1.22535	4.84497e-08	-4.97395e-10	-1.24748
50556179	chr22:50556179:A:G	2.07743e-20	-2.02066	-1.21314	6.54825e-09	-1.9857	-1.26311
50556412	chr22:50556412:A:C	2.01652e-20	-2.04509	-1.21847	6.35048e-09	-2.01163	-1.26785
50556929	chr22:50556929:G:A	1.26409e-19	-4.97395e-10	-1.42799	4.08072e-08	-4.97395e-10	-1.41915
50557218	chr22:50557218:A:G	2.09472e-20	-2.02689	-1.19862	6.58935e-09	-1.99276	-1.24979
50557245	chr22:50557245:T:C	2.07756e-20	-2.04273	-1.191	6.51947e-09	-2.00972	-1.24349
50557251	chr22:50557251:G:A	2.05176e-20	-2.01647	-1.22976	6.479e-09	-1.98156	-1.27788
50557344	chr22:50557344:T:C	2.09749e-20	-2.02661	-1.19757	6.59789e-09	-1.99197	-1.24929
50557562	chr22:50557562:G:A	1.88143e-20	-2.12943	-1.20346	5.72123e-09	-2.12934	-1.25449
50557727	chr22:50557727:T:C	1.34348e-19	-4.97395e-10	-1.36708	4.19043e-08	-4.97395e-10	-1.39262
50557737	chr22:50557737:A:ATGT	3.6082e-20	-2.27834	-0.403379	1.39526e-08	-2.03994	-0.452408
50557748	chr22:50557748:G:A	1.35673e-20	-2.20634	-1.45351	4.21489e-09	-2.23567	-1.45371
50557922	chr22:50557922:C:A	2.07172e-20	-1.85916	-1.37738	6.76562e-09	-1.85743	-1.35873
50558281	chr22:50558281:G:A	6.41679e-19	-4.97395e-10	0.196578	1.84558e-07	-4.97395e-10	0.0899531
50558749	chr22:50558749:A:G	1.97722e-20	-2.03624	-1.24699	6.24921e-09	-2.0025	-1.29306
50558832	chr22:50558832:C:T	2.09005e-20	-2.0909	-1.13683	6.4992e-09	-2.06302	-1.19331
50558932	chr22:50558932:T:G	2.03968e-20	-2.0501	-1.20203	6.42098e-09	-2.01604	-1.2524
50559193	chr22:50559193:A:C	2.41159e-20	-1.85405	-1.23059	7.64732e-09	-1.81506	-1.27859
50559234	chr22:50559234:C:A	5.18651e-19	-4.97395e-10	-0.0162791	1.50271e-07	-4.97395e-10	-0.115569
50559323	chr22:50559323:C:T	5.58458e-20	-2.24492	-4.33526e-10	2.62263e-08	-1.86125	-4.33526e-10
50559434	chr22:50559434:C:T	2.17421e-20	-1.98013	-1.20813	6.87479e-09	-1.94155	-1.2586
50559664	chr22:50559664:G:C	1.87115e-20	-2.03066	-1.30772	5.96589e-09	-1.99579	-1.34616
50559809	chr22:50559809:T:C	3.07216e-19	-0.53996	-4.33526e-10	5.9118e-08	-1.04847	-4.33526e-10
50560367	chr22:50560367:G:C	4.40451e-20	-1.5468	-0.9355	9.24992e-09	-1.98223	-0.92116
50560526	chr22:50560526:G:A	1.23724e-19	-4.97395e-10	-1.44946	3.96394e-08	-4.97395e-10	-1.44819
50560753	chr22:50560753:C:T	3.01849e-20	-2.12199	-0.738179	7.57784e-09	-2.29728	-0.8055
50561073	chr22:50561073:G:A	1.58875e-20	-2.10282	-1.39916	5.98555e-09	-1.92254	-1.41612
50561109	chr22:50561109:A:G	1.47486e-20	-2.16071	-1.41565	5.45881e-09	-2.00115	-1.42962
50561252	chr22:50561252:A:G	1.99996e-20	-2.29898	-0.972823	6.18738e-09	-2.26184	-1.04366
50561586	chr22:50561586:G:A	5.34222e-20	-2.28928	-4.33526e-10	1.69987e-08	-2.29487	-4.33526e-10
50561631	chr22:50561631:T:C	1.76537e-20	-1.94426	-1.4523	5.91775e-09	-1.90089	-1.44916
50561669	chr22:50561669:G:A	1.41108e-20	-2.22414	-1.39643	5.02002e-09	-2.1009	-1.41367
50561776	chr22:50561776:A:C	1.63335e-20	-2.077	-1.39729	6.19352e-09	-1.89015	-1.41436
50561877	chr22:50561877:C:T	2.0555e-20	-1.79251	-1.4519	6.97934e-09	-1.7366	-1.44845
50562698	chr22:50562698:G:T	1.42935e-20	-2.15439	-1.45331	4.10376e-09	-2.2644	-1.45171
50562787	chr22:50562787:G:C	1.82771e-20	-2.15057	-1.2113	6.61538e-09	-1.99285	-1.24577
50562962	chr22:50562962:C:G	1.99927e-20	-2.23902	-1.03312	8.05899e-09	-1.93709	-1.10413
50563003	chr22:50563003:G:C	8.70887e-20	-2.08179	0.28121	2.01632e-08	-2.2662	0.142051
50563245	chr22:50563245:A:G	1.23379e-19	-4.97395e-10	-1.45225	3.94243e-08	-4.97395e-10	-1.45363
50563409	chr22:50563409:C:T	5.00353e-20	-1.89387	-0.460912	1.1474e-08	-2.24588	-0.442045
50564122	chr22:50564122:A:G	4.88074e-20	-2.20655	-0.173075	1.99705e-08	-1.7475	-0.386254
50564230	chr22:50564230:C:T	1.17935e-19	-1.49738	-4.33526e-10	2.73695e-08	-1.81858	-4.33526e-10
50564531	chr22:50564531:C:T	4.76879e-20	-2.19754	-0.205289	1.9811e-08	-1.72652	-0.415251
50564740	chr22:50564740:G:C	2.30796e-18	-4.97395e-10	1.47661	8.07512e-07	-4.97395e-10	1.56595
50564990	chr22:50564990:G:C	1.23459e-19	-4.97395e-10	-1.4516	3.94321e-08	-4.97395e-10	-1.45343
50565407	chr22:50565407:A:G	1.76359e-19	-1.91409	0.819098	3.8898e-08	-2.25593	0.788864
50565624	chr22:50565624:T:C	4.32584e-20	-1.89108	-0.609236	9.85211e-09	-2.24544	-0.59488
50565675	chr22:50565675:C:T	3.47245e-19	-2.16992	1.75244	7.55329e-08	-2.15014	1.3467
50565741	chr22:50565741:G:A	1.9055e-20	-1.95103	-1.36915	5.19826e-09	-2.09448	-1.3852
50565775	chr22:50565775:A:AT	2.77886e-20	-2.29718	-0.645705	9.41542e-09	-2.13158	-0.754077
50565828	chr22:50565828:T:C	3.09234e-19	-4.97395e-10	-0.533413	1.01464e-07	-4.97395e-10	-0.508308
50565992	chr22:50565992:G:A	6.10136e-20	-1.79462	-0.361797	1.31736e-08	-2.20795	-0.341838
50566072	chr22:50566072:TGTGAGCCACCGC:T	2.72006e-20	-1.51643	-1.44784	8.6796e-09	-1.51807	-1.44896
50566326	chr22:50566326:C:T	1.43569e-19	-1.30069	-4.33526e-10	5.57471e-08	-1.10718	-4.33526e-10
50566447	chr22:50566447:A:G	1.48784e-20	-2.11999	-1.44761	4.26691e-09	-2.22964	-1.44748
50566553	chr22:50566553:A:T	1.31629e-19	-4.97395e-10	-1.38753	4.11266e-08	-4.97395e-10	-1.41135
50566731	chr22:50566731:G:A	1.89453e-19	-2.13773	1.11436	7.50817e-08	-1.95793	1.1485
50566736	chr22:50566736:C:T	1.25038e-19	-4.97395e-10	-1.43889	3.9693e-08	-4.97395e-10	-1.44683
50567011	chr22:50567011:G:GCTC	1.39198e-19	-4.97395e-10	-1.33161	4.38138e-08	-4.97395e-10	-1.34806
50567153	chr22:50567153:T:C	2.05675e-19	-4.97395e-10	-0.941213	6.29535e-08	-4.97395e-10	-0.985613
50567391	chr22:50567391:G:A	9.18777e-19	-4.97395e-10	0.555533	2.71984e-07	-4.97395e-10	0.477734
50567395	chr22:50567395:G:A	1.34392e-19	-4.97395e-10	-1.36675	4.2426e-08	-4.97395e-10	-1.38025
50567794	chr22:50567794:G:A	1.37576e-19	-1.34334	-4.33526e-10	3.08158e-08	-1.69998	-4.33526e-10
50567953	chr22:50567953:T:A	6.48646e-19	-4.97395e-10	0.207377	1.93629e-07	-4.97395e-10	0.137936
50567986	chr22:50567986:G:A	2.6205e-19	-4.97395e-10	-0.698974	8.01706e-08	-4.97395e-10	-0.743852
50568031	chr22:50568031:G:A	7.1127e-20	-2.00304	-4.33526e-10	2.13217e-08	-2.06828	-4.33526e-10
50568287	chr22:50568287:G:A	4.23272e-19	-1.95875	1.73926	2.08872e-07	-1.75308	1.9668
50568320	chr22:50568320:A:T	1.31236e-19	-4.97395e-10	-1.39051	4.20504e-08	-4.97395e-10	-1.38914
50568351	chr22:50568351:G:A	1.27735e-19	-4.97395e-10	-1.41755	4.05409e-08	-4.97395e-10	-1.4257
50568420	chr22:50568420:C:T	1.32698e-19	-4.97395e-10	-1.37944	4.27584e-08	-4.97395e-10	-1.37244
50568559	chr22:50568559:T:C	2.38005e-20	-2.2889	-0.808907	7.00815e-09	-2.21405	-0.966882
50568667	chr22:50568667:T:C	1.67493e-19	-4.97395e-10	-1.14657	5.23962e-08	-4.97395e-10	-1.16918
50569023	chr22:50569023:C:T	2.22061e-20	-2.20365	-0.963499	6.59578e-09	-2.21483	-1.02675
50569059	chr22:50569059:A:G	1.40524e-20	-2.20626	-1.41845	6.77425e-09	-1.76883	-1.44605
50569207	chr22:50569207:G:A	2.31109e-19	-4.97395e-10	-0.824619	7.03858e-08	-4.97395e-10	-0.874018
50569265	chr22:50569265:A:C	1.23509e-19	-4.97395e-10	-1.4512	3.94522e-08	-4.97395e-10	-1.45292
50569706	chr22:50569706:A:G	1.23753e-19	-4.97395e-10	-1.44922	3.9499e-08	-4.97395e-10	-1.45173
50569834	chr22:50569834:G:A	1.3772e-19	-4.97395e-10	-1.34229	4.35762e-08	-4.97395e-10	-1.3535
50570023	chr22:50570023:G:A	4.13687e-20	-1.82061	-0.724375	1.08492e-08	-2.08542	-0.658492
50570067	chr22:50570067:C:T	3.29589e-20	-1.39196	-1.38029	7.22455e-09	-1.79148	-1.35905
50570087	chr22:50570087:T:G	5.9467e-19	-4.97395e-10	0.120497	1.77702e-07	-4.97395e-10	0.0520973
50570421	chr22:50570421:A:G	1.24571e-20	-2.29254	-1.45268	5.68073e-09	-1.9373	-1.45363
50570496	chr22:50570496:G:A	1.51127e-20	-2.27044	-1.28154	5.08475e-09	-2.18998	-1.31179
50571057	chr22:50571057:G:T	1.85642e-18	-4.97395e-10	1.2589	6.58646e-07	-4.97395e-10	1.36218
50571058	chr22:50571058:T:C	1.18805e-19	-1.49003	-4.33526e-10	3.21275e-08	-1.6583	-4.33526e-10
50571633	chr22:50571633:A:G	3.22645e-20	-1.69572	-1.09782	7.96532e-09	-2.00194	-1.05097
50571683	chr22:50571683:G:A	3.64063e-20	-2.2978	-0.374972	1.16238e-08	-2.10163	-0.573322
50571816	chr22:50571816:C:T	1.41845e-19	-4.97395e-10	-1.31278	4.45756e-08	-4.97395e-10	-1.33082
50571877	chr22:50571877:C:G	7.74226e-20	-1.91823	-4.33526e-10	3.09706e-08	-1.69497	-4.33526e-10
50571910	chr22:50571910:G:A	1.20776e-19	-1.47358	-4.33526e-10	2.5733e-08	-1.88023	-4.33526e-10
50572239	chr22:50572239:C:T	5.76927e-19	-4.97395e-10	0.0902062	1.71979e-07	-4.97395e-10	0.0193612
50572314	chr22:50572314:G:A	1.44965e-19	-4.97395e-10	-1.29102	4.52106e-08	-4.97395e-10	-1.31668
50572359	chr22:50572359:T:A	2.00271e-20	-2.24586	-1.02456	6.9749e-09	-2.22986	-0.955836
50572497	chr22:50572497:C:T	1.68686e-19	-4.97395e-10	-1.13947	5.46869e-08	-4.97395e-10	-1.12639
50572636	chr22:50572636:A:G	1.55281e-19	-4.97395e-10	-1.22228	4.99945e-08	-4.97395e-10	-1.2161
50572639	chr22:50572639:C:T	1.46828e-19	-4.97395e-10	-1.27825	4.57452e-08	-4.97395e-10	-1.30492
50572648	chr22:50572648:A:T	5.09263e-20	-1.45227	-0.884858	8.86294e-09	-1.94389	-1.00225
50572686	chr22:50572686:C:T	1.26303e-20	-2.29696	-1.43445	5.4897e-09	-1.98078	-1.44435
50573504	chr22:50573504:T:C	1.24711e-20	-2.29466	-1.44944	5.57401e-09	-1.9567	-1.4532
50573508	chr22:50573508:A:G	3.9726e-20	-2.15106	-0.434444	2.17451e-08	-1.57911	-0.46951
50573882	chr22:50573882:G:T	1.26232e-20	-2.29747	-1.4345	5.45786e-09	-1.98656	-1.44439
50573952	chr22:50573952:C:T	1.26149e-20	-2.29822	-1.43441	5.38321e-09	-2.00039	-1.44434
50574346	chr22:50574346:C:T	2.56413e-20	-1.71956	-1.30375	6.29631e-09	-2.01485	-1.2732
50574425	chr22:50574425:G:A	6.69666e-20	-2.06332	-4.33526e-10	2.04934e-08	-2.10791	-4.33526e-10
50574643	chr22:50574643:G:A	1.28472e-20	-2.29412	-1.42026	5.71762e-09	-1.9507	-1.43376
50574767	chr22:50574767:G:A	2.51044e-20	-1.70935	-1.33511	6.13744e-09	-2.00657	-1.30703
50574783	chr22:50574783:C:G	5.88743e-19	-4.97395e-10	0.110479	1.75425e-07	-4.97395e-10	0.0392018
50574922	chr22:50574922:C:G	1.26603e-19	-4.97395e-10	-1.42645	4.07606e-08	-4.97395e-10	-1.42029
50574927	chr22:50574927:T:G	4.44934e-19	-4.97395e-10	-0.169584	1.28843e-07	-4.97395e-10	-0.269413
50575035	chr22:50575035:T:C	4.8405e-20	-2.2565	-0.131411	1.87324e-08	-1.85957	-0.338186
50575343	chr22:50575343:A:G	3.45403e-20	-2.29823	-0.427148	1.14363e-08	-2.0896	-0.601617
50575569	chr22:50575569:C:T	3.61812e-20	-2.29359	-0.385384	1.24346e-08	-2.04418	-0.563351
50575731	chr22:50575731:G:A	1.2945e-19	-4.97395e-10	-1.40421	4.16648e-08	-4.97395e-10	-1.39835
50577052	chr22:50577052:G:A	1.13402e-18	-2.24435	3.01036	2.76621e-07	-1.98676	2.48141
50577061	chr22:50577061:G:A	7.80924e-20	-1.90962	-4.33526e-10	2.03499e-08	-2.11493	-4.33526e-10
50577143	chr22:50577143:C:T	3.82225e-20	-2.2895	-0.334585	1.02855e-08	-2.28567	-0.511606
50577245	chr22:50577245:C:T	1.25152e-20	-2.29867	-1.44189	5.11833e-09	-2.04601	-1.44917
50577277	chr22:50577277:C:T	1.70711e-19	-4.97395e-10	-1.12754	5.61968e-08	-4.97395e-10	-1.09915
50577409	chr22:50577409:T:C	1.24152e-20	-2.29747	-1.45112	5.37413e-09	-2.00033	-1.44608
50577669	chr22:50577669:A:G	1.50509e-20	-2.29785	-1.25822	6.2729e-09	-2.05753	-1.23424
50577931	chr22:50577931:G:A	1.03497e-19	-1.84367	0.215706	3.35467e-08	-1.71296	0.0978934
50578170	chr22:50578170:A:G	1.3028e-19	-4.97395e-10	-1.39783	4.27996e-08	-4.97395e-10	-1.37148
50578653	chr22:50578653:T:A	6.20677e-20	-2.19866	0.0593728	1.95959e-08	-2.11188	-0.0408082
50578738	chr22:50578738:G:A	2.15643e-18	-1.00543	2.41413	3.77169e-07	-1.54626	2.35094
50578863	chr22:50578863:G:A	1.43146e-19	-4.97395e-10	-1.30364	4.47933e-08	-4.97395e-10	-1.32595
50578867	chr22:50578867:G:C	1.2642e-20	-2.28511	-1.44537	5.95943e-09	-1.8918	-1.45124
50579047	chr22:50579047:A:G	1.245e-20	-2.29681	-1.44897	5.47336e-09	-1.97508	-1.45304
50579085	chr22:50579085:C:G	1.47019e-18	-0.87536	1.901	2.51431e-07	-1.43814	1.8373
50579345	chr22:50579345:C:T	1.53542e-19	-4.97395e-10	-1.23354	4.87061e-08	-4.97395e-10	-1.24221
50579365	chr22:50579365:A:G	1.24759e-20	-2.29613	-1.44758	5.50299e-09	-1.97027	-1.45245
50580135	chr22:50580135:G:A	1.53578e-19	-4.97395e-10	-1.2333	4.76804e-08	-4.97395e-10	-1.26349
50580150	chr22:50580150:A:G	9.37402e-19	-2.27059	2.8462	2.58499e-07	-1.928	2.35488
50580482	chr22:50580482:C:T	2.74957e-20	-2.10708	-0.846399	1.57908e-08	-1.49478	-0.873796
50580709	chr22:50580709:C:T	1.42582e-19	-4.97395e-10	-1.30759	4.53969e-08	-4.97395e-10	-1.31256
50580842	chr22:50580842:C:T	3.53855e-20	-1.32008	-1.38113	7.65143e-09	-1.73114	-1.36198
50581009	chr22:50581009:G:A	2.76175e-20	-1.49568	-1.45338	6.30137e-09	-1.83583	-1.45141
50581186	chr22:50581186:C:T	8.6874e-19	-1.00127	1.5008	1.52218e-07	-1.53734	1.43465
50581282	chr22:50581282:G:C	2.63547e-19	-0.693277	-4.33526e-10	1.01395e-07	-0.50899	-4.33526e-10
50582050	chr22:50582050:G:C	6.56386e-20	-2.08335	-4.33526e-10	2.54371e-08	-1.8918	-4.33526e-10
50583050	chr22:50583050:G:A	1.53948e-19	-4.97395e-10	-1.23089	4.79911e-08	-4.97395e-10	-1.25699
50583334	chr22:50583334:G:C	1.27492e-20	-2.28659	-1.43544	4.10616e-09	-2.29469	-1.42083
50583744	chr22:50583744:G:A	1.47802e-19	-4.97395e-10	-1.27164	4.60158e-08	-4.97395e-10	-1.29902
50584090	chr22:50584090:C:T	2.08364e-18	-2.2902	3.66457	5.43884e-07	-2.08047	3.25119
50584092	chr22:50584092:T:C	1.26291e-20	-2.29476	-1.43675	4.08316e-09	-2.29854	-1.42259
50584140	chr22:50584140:A:G	1.26678e-20	-2.29476	-1.43369	4.10008e-09	-2.29855	-1.41845
50584271	chr22:50584271:G:A	1.26265e-20	-2.29699	-1.43472	4.09265e-09	-2.29898	-1.41983
50584369	chr22:50584369:AG:A	2.28277e-19	-4.97395e-10	-0.836952	7.05928e-08	-4.97395e-10	-0.871081
50584433	chr22:50584433:A:G	1.98938e-20	-2.29337	-0.983729	6.81779e-09	-2.2784	-0.930072
50584723	chr22:50584723:T:G	1.49879e-20	-2.11198	-1.44829	4.4132e-09	-2.19655	-1.44686
50584911	chr22:50584911:A:G	1.26424e-20	-2.29284	-1.43762	4.08119e-09	-2.29784	-1.42378
50584950	chr22:50584950:G:T	1.25066e-19	-4.97395e-10	-1.43867	3.98161e-08	-4.97395e-10	-1.44374
50584979	chr22:50584979:A:G	9.02861e-19	-1.98128	2.51934	6.22227e-07	-1.27055	2.57585
50585223	chr22:50585223:G:A	1.26683e-20	-2.29629	-1.43211	4.10685e-09	-2.29893	-1.41643
50585487	chr22:50585487:C:T	1.71459e-19	-4.97395e-10	-1.12316	5.33836e-08	-4.97395e-10	-1.15051
50585495	chr22:50585495:C:T	1.56839e-20	-2.22879	-1.28608	4.94056e-09	-2.24208	-1.28845
50585687	chr22:50585687:C:T	1.26544e-20	-2.29142	-1.43809	4.08172e-09	-2.29708	-1.42442
50585879	chr22:50585879:T:C	3.51165e-19	-2.29842	1.89217	1.1339e-07	-2.0282	1.63103
50586086	chr22:50586086:A:T	1.25253e-20	-2.29897	-1.44079	3.96898e-09	-2.29883	-1.45067
50586108	chr22:50586108:C:T	1.24322e-19	-4.97395e-10	-1.44464	4.02378e-08	-4.97395e-10	-1.4332
50586113	chr22:50586113:C:T	1.94918e-20	-2.07613	-1.22138	1.17431e-08	-1.42583	-1.23891
50586195	chr22:50586195:T:C	1.74366e-20	-2.25705	-1.15189	5.7481e-09	-2.24126	-1.13788
50586588	chr22:50586588:CT:C	2.03738e-20	-1.80016	-1.4531	6.3079e-09	-1.83263	-1.45358
50586645	chr22:50586645:C:T	2.10766e-20	-2.16681	-1.05254	6.01142e-09	-2.28891	-1.04544
50586770	chr22:50586770:G:A	5.29344e-20	-2.29846	-4.33526e-10	2.06901e-08	-2.09835	-4.33526e-10
50586962	chr22:50586962:T:C	7.77663e-19	-0.884383	1.27317	1.43015e-07	-1.36765	1.20259
50587040	chr22:50587040:G:T	9.24363e-19	-0.710178	1.27177	1.64689e-07	-1.22517	1.20122
50587061	chr22:50587061:C:T	7.85443e-19	-0.873035	1.27177	1.43985e-07	-1.35951	1.20122
50587170	chr22:50587170:C:A	6.9959e-19	-2.24264	2.52562	3.257e-07	-1.47512	2.13309
50587198	chr22:50587198:G:T	1.67209e-19	-4.97395e-10	-1.14827	5.21237e-08	-4.97395e-10	-1.17439
50587312	chr22:50587312:C:T	3.8696e-20	-1.38021	-1.23157	8.5942e-09	-1.78182	-1.1951
50587457	chr22:50587457:TGAG:T	1.24237e-19	-4.97395e-10	-1.44532	4.01958e-08	-4.97395e-10	-1.43425
50587484	chr22:50587484:C:T	2.54862e-20	-1.68777	-1.3416	5.43563e-09	-2.04061	-1.39443
50587778	chr22:50587778:T:C	1.40846e-19	-4.97395e-10	-1.31984	4.41257e-08	-4.97395e-10	-1.34097
50587812	chr22:50587812:G:A	1.90343e-18	-0.573092	1.85699	3.26308e-07	-1.13086	1.79069
50587892	chr22:50587892:AC:A	1.24322e-19	-4.97395e-10	-1.44463	4.02373e-08	-4.97395e-10	-1.43322
50587976	chr22:50587976:G:A	4.46977e-19	-4.97395e-10	-0.165002	1.31773e-07	-4.97395e-10	-0.246927
50588185	chr22:50588185:C:T	2.3286e-19	-4.97395e-10	-0.817073	7.65208e-08	-4.97395e-10	-0.790447
50588375	chr22:50588375:T:C	1.47308e-19	-4.97395e-10	-1.27498	4.67616e-08	-4.97395e-10	-1.28295
50588413	chr22:50588413:G:A	2.03349e-19	-1.08638	0.133795	4.19809e-08	-1.48408	0.0932859
50588912	chr22:50588912:G:C	1.78403e-19	-4.97395e-10	-1.08346	5.55196e-08	-4.97395e-10	-1.11127
50589285	chr22:50589285:TA:T	3.96565e-19	-4.97395e-10	-0.28467	1.15337e-07	-4.97395e-10	-0.380149
50589460	chr22:50589460:A:G	1.78397e-18	-0.661144	1.88023	3.1123e-07	-1.20056	1.81308
50589826	chr22:50589826:C:T	1.71521e-19	-2.02357	0.900763	6.6048e-08	-1.7891	0.851469
50590491	chr22:50590491:G:A	1.41057e-19	-4.97395e-10	-1.31834	4.4188e-08	-4.97395e-10	-1.33956
50590662	chr22:50590662:G:C	6.32847e-20	-2.28715	0.167278	2.19229e-08	-2.29244	0.251962
50590672	chr22:50590672:CTT:C	8.58709e-19	-4.97395e-10	0.48792	2.52421e-07	-4.97395e-10	0.403088
50590742	chr22:50590742:C:T	2.33223e-19	-4.97395e-10	-0.815516	7.20545e-08	-4.97395e-10	-0.850587
50591851	chr22:50591851:G:A	1.2455e-19	-4.97395e-10	-1.4428	4.00531e-08	-4.97395e-10	-1.4378
50592214	chr22:50592214:T:C	3.76117e-20	-1.44089	-1.19931	8.46938e-09	-1.87052	-1.12103
50592291	chr22:50592291:C:T	3.23701e-19	0.0348539	-0.522545	4.22463e-08	-0.792441	-0.592051
50592320	chr22:50592320:A:G	1.02968e-18	-2.29569	2.96517	3.30723e-07	-1.78882	2.46209
50592711	chr22:50592711:A:G	4.20196e-18	-0.381458	2.45725	6.94996e-07	-0.968035	2.38393
50592755	chr22:50592755:G:T	2.86833e-19	-4.97395e-10	-0.608611	8.72935e-08	-4.97395e-10	-0.658734
50592757	chr22:50592757:G:A	2.86591e-19	-4.97395e-10	-0.609455	8.72221e-08	-4.97395e-10	-0.659552
50592838	chr22:50592838:T:C	1.56456e-20	-2.06369	-1.45364	5.28772e-09	-2.00903	-1.45359
50593164	chr22:50593164:A:G	1.69668e-20	-2.15606	-1.28019	5.92925e-09	-2.01853	-1.32958
50593948	chr22:50593948:C:T	1.41047e-19	-4.97395e-10	-1.31842	4.4782e-08	-4.97395e-10	-1.3262
50594511	chr22:50594511:G:A	2.12047e-19	-4.97395e-10	-0.910704	6.40401e-08	-4.97395e-10	-0.9685
50594690	chr22:50594690:T:C	2.60297e-20	-1.97514	-1.03313	1.22182e-08	-1.5525	-1.07259
50595411	chr22:50595411:C:G	1.39261e-20	-2.18814	-1.4456	1.52932e-08	-0.950267	-1.45033
50595748	chr22:50595748:G:A	1.56452e-20	-2.23467	-1.28267	6.20729e-09	-2.0485	-1.25379
50595906	chr22:50595906:G:A	2.86755e-19	-4.97395e-10	-0.608883	9.80433e-08	-4.97395e-10	-0.5426
50595959	chr22:50595959:C:T	2.50754e-19	-4.97395e-10	-0.743036	7.71252e-08	-4.97395e-10	-0.78258
50596136	chr22:50596136:T:C	3.43288e-20	-1.68638	-1.04515	8.04962e-09	-2.05336	-0.989021
50596438	chr22:50596438:T:C	1.45833e-20	-2.21556	-1.37207	5.86405e-09	-2.00015	-1.35902
50596441	chr22:50596441:A:G	3.75213e-19	-0.916534	0.576518	2.81114e-06	2.4661	0.347236
50596453	chr22:50596453:C:T	1.8805e-20	-2.23897	-1.09442	1.34885e-08	-1.46846	-1.05772
50596471	chr22:50596471:G:A	7.00487e-20	-2.01832	-4.33526e-10	2.28609e-08	-1.99858	-4.33526e-10
50596532	chr22:50596532:C:T	1.44962e-20	-2.24664	-1.34699	5.68276e-09	-2.06465	-1.32592
50597321	chr22:50597321:C:T	6.45797e-20	-2.09961	-4.33526e-10	2.33247e-08	-1.9785	-4.33526e-10
50597936	chr22:50597936:T:C	1.25274e-19	-4.97395e-10	-1.43701	4.01101e-08	-4.97395e-10	-1.43638
50597958	chr22:50597958:C:T	1.15864e-19	-0.192619	-1.32247	4.70882e-08	0.051602	-1.32759
50598205	chr22:50598205:A:G	4.92317e-19	1.20242	-1.27081	5.75588e-07	2.49829	-1.27091
50598350	chr22:50598350:A:C	1.29972e-19	-4.97395e-10	-1.40019	4.09213e-08	-4.97395e-10	-1.41636
50598361	chr22:50598361:A:T	7.1961e-20	-1.00633	-0.985055	2.51051e-08	-0.982531	-0.922409
50599322	chr22:50599322:G:A	3.77553e-20	-1.31662	-1.31977	2.40303e-08	-0.624315	-1.32438
50599666	chr22:50599666:C:A	2.6094e-19	-4.97395e-10	-0.703221	8.72851e-08	-4.97395e-10	-0.65883
50599689	chr22:50599689:G:T	2.42547e-20	-1.73223	-1.34667	5.62109e-09	-2.09604	-1.30544
50599750	chr22:50599750:T:C	2.88461e-19	-0.115127	-0.487823	1.17295e-07	0.0296323	-0.392948
50599812	chr22:50599812:A:G	2.93167e-19	-0.197279	-0.389488	1.04815e-07	-0.19218	-0.283629
50599854	chr22:50599854:G:A	5.48511e-20	-2.26289	-4.33526e-10	2.48093e-08	-1.91679	-4.33526e-10
50599883	chr22:50599883:C:T	5.93308e-20	-1.0442	-1.14018	4.61531e-08	-0.144483	-1.15156
50599940	chr22:50599940:G:C	1.94946e-20	-1.84458	-1.45279	6.07479e-09	-1.87032	-1.45355
50600232	chr22:50600232:A:C	1.24896e-19	-4.97395e-10	-1.44003	3.97522e-08	-4.97395e-10	-1.44534
50600366	chr22:50600366:G:C	1.39222e-19	-4.97395e-10	-1.33144	4.5507e-08	-4.97395e-10	-1.31014
50600395	chr22:50600395:C:G	1.73314e-19	-0.229999	-0.882405	7.22024e-08	-0.0227438	-0.825792
50601054	chr22:50601054:C:T	2.734e-18	-4.97395e-10	1.64601	9.54941e-07	-4.97395e-10	1.73364
50601078	chr22:50601078:C:T	2.89117e-19	-4.97395e-10	-0.600678	9.64335e-08	-4.97395e-10	-0.559156
50601260	chr22:50601260:G:A	1.4523e-19	-0.466015	-0.823173	5.54782e-08	-0.321207	-0.790813
50601284	chr22:50601284:C:T	1.25884e-19	-0.336668	-1.09548	4.52606e-08	-0.26876	-1.04681
50601339	chr22:50601339:T:A	7.42977e-20	-0.650943	-1.30849	6.53924e-08	0.367265	-1.31487
50601349	chr22:50601349:C:A	2.56426e-18	0.238798	1.34312	8.91111e-06	2.97426	0.992789
50601723	chr22:50601723:C:G	8.14759e-20	-1.8672	-4.33526e-10	2.7319e-08	-1.82043	-4.33526e-10
50601984	chr22:50601984:T:A	6.46435e-20	-0.660494	-1.43813	2.66355e-08	-0.400897	-1.44487
50602072	chr22:50602072:A:G	1.23259e-19	-4.97395e-10	-1.45323	3.942e-08	-4.97395e-10	-1.45374
50602108	chr22:50602108:C:T	1.90648e-19	-0.290256	-0.726828	7.2898e-08	-0.146831	-0.692118
50602117	chr22:50602117:C:T	1.33714e-20	-2.28004	-1.39435	7.57636e-09	-1.6749	-1.42808
50602466	chr22:50602466:G:A	1.71986e-19	-0.0614959	-1.0586	6.16963e-08	0.00182011	-1.00761
50602559	chr22:50602559:T:A	1.59527e-19	-0.118586	-1.07671	5.70114e-08	-0.0578783	-1.02688
50603603	chr22:50603603:G:T	7.33945e-20	-0.87243	-1.09923	2.64647e-08	-0.75022	-1.10198
50603605	chr22:50603605:C:G	7.50781e-20	-0.849749	-1.09923	2.709e-08	-0.726867	-1.10198
50603893	chr22:50603893:G:A	6.68988e-20	-2.06433	-4.33526e-10	2.25222e-08	-2.01351	-4.33526e-10
50604457	chr22:50604457:G:C	1.97301e-19	-4.97395e-10	-0.98278	6.54819e-08	-4.97395e-10	-0.946235
50604850	chr22:50604850:G:A	1.53144e-20	-2.2671	-1.27161	7.2712e-09	-1.80737	-1.33672
50605085	chr22:50605085:A:AG	1.79324e-19	-4.97395e-10	-1.07831	5.566e-08	-4.97395e-10	-1.10875
50605189	chr22:50605189:C:T	2.55835e-19	-0.0887186	-0.63426	1.15381e-07	0.224151	-0.603919
50605207	chr22:50605207:A:G	2.87035e-19	0.119724	-0.727629	1.27708e-07	0.421417	-0.699677
50605214	chr22:50605214:G:A	1.30953e-19	-4.97395e-10	-1.39267	4.20085e-08	-4.97395e-10	-1.39014
50605777	chr22:50605777:T:TC	1.47603e-19	-4.97395e-10	-1.27299	4.59094e-08	-4.97395e-10	-1.30134
50605815	chr22:50605815:C:T	7.6537e-20	-1.92974	-4.33526e-10	2.55942e-08	-1.88564	-4.33526e-10
50605979	chr22:50605979:C:T	2.27312e-20	-1.76387	-1.3799	5.27533e-09	-2.11974	-1.34523
50606067	chr22:50606067:G:T	2.01101e-19	-0.963703	-4.33526e-10	2.7429e-08	-1.81641	-4.33526e-10
50606071	chr22:50606071:G:A	1.02202e-19	-1.64055	-4.33526e-10	1.89266e-08	-2.18744	-4.33526e-10
50606318	chr22:50606318:C:G	2.72437e-19	-0.026891	-0.633211	1.20707e-07	0.268394	-0.603034
50606376	chr22:50606376:G:T	1.06647e-19	-1.06089	-0.537101	1.31255e-07	0.371838	-0.622705
50606479	chr22:50606479:T:C	3.09236e-19	0.0713345	-0.60474	1.38426e-07	0.37649	-0.574167
50606802	chr22:50606802:G:T	2.50638e-19	-0.0165601	-0.726939	1.10161e-07	0.271971	-0.69804
50607005	chr22:50607005:C:T	1.00453e-19	-1.12384	-0.533979	1.18279e-07	0.262655	-0.617621
50607668	chr22:50607668:A:G	6.12744e-19	1.52265	-1.37221	1.1042e-06	3.23715	-1.35828
50607761	chr22:50607761:C:T	5.13504e-20	-1.77468	-0.554161	1.79893e-08	-1.65709	-0.581144
50607811	chr22:50607811:G:C	1.2394e-19	-4.97395e-10	-1.44771	3.99846e-08	-4.97395e-10	-1.43952
50609081	chr22:50609081:T:C	1.24876e-19	-4.97395e-10	-1.44019	3.96708e-08	-4.97395e-10	-1.44739
50609148	chr22:50609148:C:T	2.43113e-20	-1.65415	-1.42242	5.11614e-09	-2.05641	-1.4392
50609212	chr22:50609212:G:C	3.45495e-20	-1.57365	-1.15147	5.26388e-09	-2.26858	-1.19856
50609361	chr22:50609361:C:T	1.24622e-19	-4.97395e-10	-1.44223	3.95905e-08	-4.97395e-10	-1.44942
50609546	chr22:50609546:T:C	1.26802e-19	-4.97395e-10	-1.42489	4.0119e-08	-4.97395e-10	-1.43616
50609587	chr22:50609587:C:T	1.43494e-19	-4.97395e-10	-1.30122	4.47266e-08	-4.97395e-10	-1.32744
50609631	chr22:50609631:A:G	1.10678e-19	-1.61143	0.0505421	1.56116e-07	-0.0221255	-0.0552829
50609659	chr22:50609659:G:A	8.40707e-20	-1.83585	-4.33526e-10	2.82208e-08	-1.78795	-4.33526e-10
50610293	chr22:50610293:G:A	6.91735e-20	-2.07694	0.0460444	3.3583e-08	-1.59892	-0.0150663
50610554	chr22:50610554:G:A	1.27961e-19	-4.97395e-10	-1.41579	4.10743e-08	-4.97395e-10	-1.41263
50610660	chr22:50610660:G:C	8.30738e-20	-1.84778	-4.33526e-10	2.77885e-08	-1.80339	-4.33526e-10
50610743	chr22:50610743:G:A	1.31939e-19	-4.97395e-10	-1.38517	4.15433e-08	-4.97395e-10	-1.40127
50610789	chr22:50610789:C:T	8.57073e-20	-1.81657	-4.33526e-10	2.86719e-08	-1.77209	-4.33526e-10
50611561	chr22:50611561:T:C	1.41441e-19	-4.97395e-10	-1.31563	4.59119e-08	-4.97395e-10	-1.30128
50611953	chr22:50611953:C:G	1.12158e-18	-4.97395e-10	0.754985	3.33208e-07	-4.97395e-10	0.680758
50612415	chr22:50612415:G:T	5.20077e-19	-4.97395e-10	-0.0135333	1.56427e-07	-4.97395e-10	-0.0754178
50612786	chr22:50612786:C:T	1.64942e-20	-2.02255	-1.44195	4.41842e-09	-2.21567	-1.42656
50613951	chr22:50613951:T:C	3.0148e-20	-1.4125	-1.44889	5.26671e-08	0.26657	-1.43059
50614529	chr22:50614529:GAGAA:G	1.36696e-19	-4.97395e-10	-1.34975	4.30904e-08	-4.97395e-10	-1.36471
50614642	chr22:50614642:T:C	2.93669e-19	0.85705	-1.44211	7.99639e-07	3.00141	-1.44526
50614679	chr22:50614679:C:T	2.49373e-20	-1.61179	-1.43935	3.80961e-08	-0.0753595	-1.41254
50614703	chr22:50614703:G:A	7.77161e-20	-1.17948	-0.734964	5.92453e-08	-0.330358	-0.715965
50615092	chr22:50615092:AAAGTT:A	8.43932e-20	-1.83202	-4.33526e-10	2.31553e-08	-1.98579	-4.33526e-10
50615291	chr22:50615291:T:C	3.27485e-19	0.924456	-1.40052	9.02679e-07	3.08401	-1.40665
50615836	chr22:50615836:T:C	5.30553e-19	1.2925	-1.28609	1.64838e-06	3.57818	-1.29865
50615968	chr22:50615968:T:G	3.33301e-20	-1.37143	-1.38962	7.57854e-09	-1.74452	-1.35817
50615988	chr22:50615988:A:G	1.81131e-20	-2.0227	-1.34818	4.28923e-09	-2.28864	-1.38327
50616038	chr22:50616038:C:T	3.13147e-20	-1.37858	-1.44484	5.4709e-08	0.327621	-1.4536
50616803	chr22:50616803:T:G	2.42505e-19	-4.97395e-10	-0.776488	7.36245e-08	-4.97395e-10	-0.829031
50617157	chr22:50617157:A:G	2.65502e-20	-1.53556	-1.45291	6.11641e-09	-1.87061	-1.44643
50617472	chr22:50617472:C:T	7.14918e-20	-0.700744	-1.29718	6.20237e-08	0.302243	-1.30274
50618145	chr22:50618145:T:C	1.46913e-19	-4.97395e-10	-1.27767	4.56596e-08	-4.97395e-10	-1.3068
50618450	chr22:50618450:T:C	8.66515e-19	-4.97395e-10	0.496969	2.5652e-07	-4.97395e-10	0.419198
50618683	chr22:50618683:A:G	5.36453e-20	-1.2465	-1.03862	6.08246e-08	0.0854654	-1.10548
50618775	chr22:50618775:C:G	1.83538e-19	0.232337	-1.28742	6.80267e-08	0.343321	-1.25143
50619074	chr22:50619074:A:G	1.60923e-20	-2.03547	-1.4537	5.52212e-09	-1.96631	-1.45294
50619209	chr22:50619209:G:A	4.47513e-19	-0.163805	-4.33526e-10	1.28071e-07	-0.275428	-4.33526e-10
50619335	chr22:50619335:G:A	9.11739e-20	-1.75474	-4.33526e-10	3.12314e-08	-1.68659	-4.33526e-10
50619367	chr22:50619367:A:G	6.79323e-20	-0.660336	-1.38866	3.10832e-08	-0.285489	-1.40585
50619437	chr22:50619437:C:T	1.07624e-18	-4.97395e-10	0.71372	3.17624e-07	-4.97395e-10	0.632858
50619474	chr22:50619474:T:C	8.9569e-20	-0.319123	-1.45338	3.78504e-08	-0.0419286	-1.45244
50619495	chr22:50619495:C:T	1.51389e-20	-2.1484	-1.40185	8.22794e-09	-1.59151	-1.42896
50619665	chr22:50619665:G:T	1.00365e-18	-4.97395e-10	0.643893	2.96585e-07	-4.97395e-10	0.564324
50619731	chr22:50619731:C:T	1.9197e-20	-2.02264	-1.29011	6.55235e-09	-1.93865	-1.30953
50620072	chr22:50620072:A:C	1.34217e-20	-2.25443	-1.4162	5.29146e-09	-2.04485	-1.41707
50620612	chr22:50620612:G:A	1.30605e-19	-4.97395e-10	-1.39533	4.19743e-08	-4.97395e-10	-1.39095
50620690	chr22:50620690:G:T	8.97245e-20	-0.510964	-1.2598	8.97486e-08	0.654207	-1.2852
50621006	chr22:50621006:C:T	5.70386e-20	-2.22378	-4.33526e-10	1.71867e-08	-2.28387	-4.33526e-10
50621055	chr22:50621055:G:A	1.53312e-20	-2.16664	-1.37098	4.18756e-09	-2.2939	-1.40199
50621093	chr22:50621093:A:G	1.24879e-19	-4.97395e-10	-1.44016	3.97652e-08	-4.97395e-10	-1.44502
50621405	chr22:50621405:CT:C	1.42546e-19	-1.30784	-4.33526e-10	2.16984e-08	-2.05077	-4.33526e-10
50621407	chr22:50621407:T:A	1.42279e-19	-1.30972	-4.33526e-10	2.1677e-08	-2.05176	-4.33526e-10
50621446	chr22:50621446:T:C	1.79553e-19	0.0614724	-1.13851	7.619e-08	0.303865	-1.09864
50621621	chr22:50621621:G:A	5.02849e-20	-1.26612	-1.08369	6.23672e-09	-2.17287	-1.12469
50621912	chr22:50621912:G:C	8.8322e-20	-1.64924	-0.137284	5.42357e-08	-1.02217	-0.112496
50622024	chr22:50622024:C:T	1.50799e-19	-1.25156	-4.33526e-10	2.23523e-08	-2.02108	-4.33526e-10
50622043	chr22:50622043:T:C	8.45325e-20	-1.59906	-0.231311	5.30846e-08	-0.948711	-0.207411
50622063	chr22:50622063:A:G	7.6282e-20	-1.93307	-4.33526e-10	2.53647e-08	-1.89465	-4.33526e-10
50622156	chr22:50622156:G:A	8.10985e-19	-4.97395e-10	0.430739	2.38813e-07	-4.97395e-10	0.347672
50622240	chr22:50622240:G:A	1.5328e-20	-2.29361	-1.24421	4.97906e-09	-2.29659	-1.22618
50622539	chr22:50622539:C:A	1.23309e-19	-4.97395e-10	-1.45282	3.94201e-08	-4.97395e-10	-1.45373
50623376	chr22:50623376:T:C	1.23233e-19	-4.97395e-10	-1.45343	3.94291e-08	-4.97395e-10	-1.45351
50623575	chr22:50623575:G:A	8.46471e-20	-1.66674	-0.162283	5.11977e-08	-1.04889	-0.143428
50623623	chr22:50623623:G:T	2.83274e-20	-2.28554	-0.638142	9.81345e-09	-2.1566	-0.687654
50623776	chr22:50623776:G:A	9.24675e-20	-1.68321	-0.0574406	5.56809e-08	-1.07253	-0.0358424
50624153	chr22:50624153:C:T	5.83764e-20	-2.2006	-4.33526e-10	2.02e-08	-2.12233	-4.33526e-10
50624226	chr22:50624226:T:C	9.75101e-20	-0.330311	-1.35724	9.73358e-08	0.814929	-1.36477
50624290	chr22:50624290:C:T	1.43783e-19	-0.293005	-1.0062	1.16223e-06	3.01947	-1.08938
50624368	chr22:50624368:G:C	1.26805e-19	-4.97395e-10	-1.42486	4.0149e-08	-4.97395e-10	-1.43541
50624510	chr22:50624510:C:T	2.40382e-20	-2.28587	-0.802	8.29704e-09	-2.13805	-0.874057
50625049	chr22:50625049:T:C	9.81943e-20	-1.57614	-0.104424	2.23681e-08	-1.91825	-0.102127
50625611	chr22:50625611:G:C	9.13541e-20	-0.631049	-1.12172	5.19521e-07	2.30832	-1.18343
50625713	chr22:50625713:G:A	1.04533e-19	-0.572963	-1.04505	1.06528e-07	0.629632	-1.08923
50625741	chr22:50625741:G:A	2.12567e-19	0.00754204	-0.915793	8.90745e-08	0.250266	-0.888802
50625758	chr22:50625758:G:T	7.25921e-20	-1.98265	-4.33526e-10	2.39781e-08	-1.95087	-4.33526e-10
50625811	chr22:50625811:G:A	2.94701e-20	-2.28754	-0.596598	1.0925e-08	-2.10721	-0.62975
50625988	chr22:50625988:T:C	1.79079e-19	0.340564	-1.42024	1.24245e-08	-1.17029	-1.43805
50626360	chr22:50626360:G:C	7.78866e-20	-1.91226	-4.33526e-10	2.57662e-08	-1.87895	-4.33526e-10
50626487	chr22:50626487:G:A	5.62552e-20	-0.886517	-1.35109	1.2463e-08	-1.27749	-1.32776
50626491	chr22:50626491:C:T	1.30163e-19	-4.97395e-10	-1.39873	4.10201e-08	-4.97395e-10	-1.41395
50626801	chr22:50626801:G:A	2.38596e-20	-2.24114	-0.854184	9.64202e-09	-2.24883	-0.613045
50626894	chr22:50626894:A:G	1.8119e-19	-1.06796	-4.33526e-10	6.85446e-08	-0.900524	-4.33526e-10
50626933	chr22:50626933:C:A	2.08743e-20	-2.26657	-0.962418	7.81618e-09	-2.03842	-1.03339
50627172	chr22:50627172:G:A	2.99558e-19	0.49735	-1.06255	1.3667e-07	0.83032	-1.04076
50627915	chr22:50627915:G:C	6.25e-20	-2.13234	-4.33526e-10	2.05636e-08	-2.10449	-4.33526e-10
50628493	chr22:50628493:G:A	6.77633e-20	-1.49741	-0.554082	1.51731e-07	0.676614	-0.782513
50628562	chr22:50628562:C:T	1.20925e-19	-1.81692	0.344573	2.05643e-08	-2.29145	0.186995
50628884	chr22:50628884:GGT:G	1.30416e-19	-4.97395e-10	-1.39678	4.12747e-08	-4.97395e-10	-1.40776
50628918	chr22:50628918:GTGT:G	6.22749e-18	1.69844	0.770782	9.03823e-06	3.19182	0.789393
50629515	chr22:50629515:TG:T	5.38636e-20	-1.32381	-0.957241	6.27663e-09	-2.20836	-1.08282
50629588	chr22:50629588:A:G	2.13147e-20	-1.8086	-1.39951	4.15569e-09	-2.27656	-1.42697
50629620	chr22:50629620:G:A	2.21626e-19	-4.97395e-10	-0.866518	6.70305e-08	-4.97395e-10	-0.922861
50629623	chr22:50629623:C:T	2.13026e-19	-4.97395e-10	-0.906097	6.45142e-08	-4.97395e-10	-0.961124
50629818	chr22:50629818:G:A	2.9415e-19	-4.97395e-10	-0.583422	9.44996e-08	-4.97395e-10	-0.579414
50629837	chr22:50629837:G:A	1.81832e-19	-1.0486	-0.0158248	1.15359e-07	-0.280282	-0.0996799
50629868	chr22:50629868:GCCTCT:G	1.46316e-18	-4.97395e-10	1.02085	4.71499e-07	-4.97395e-10	1.02791
50630132	chr22:50630132:G:A	1.33173e-20	-2.28665	-1.3918	1.06595e-08	-1.43773	-1.32382
50630137	chr22:50630137:C:T	3.27984e-19	-4.97395e-10	-0.474545	1.11783e-07	-4.97395e-10	-0.411449
50630280	chr22:50630280:G:C	1.05734e-19	-1.60658	-4.33526e-10	3.78499e-08	-1.49438	-4.33526e-10
50630323	chr22:50630323:C:T	2.48633e-19	-0.75153	-4.33526e-10	1.16889e-07	-0.366782	-4.33526e-10
50631281	chr22:50631281:T:G	9.366e-20	-1.72784	-4.33526e-10	3.31716e-08	-1.62632	-4.33526e-10
50631472	chr22:50631472:C:G	1.55049e-19	-4.97395e-10	-1.22377	5.08174e-08	-4.97395e-10	-1.19977
50631672	chr22:50631672:C:T	5.22094e-19	-0.267894	0.258232	6.50966e-08	-1.27624	0.3241
50631686	chr22:50631686:A:G	5.44643e-20	-2.26996	-4.33526e-10	1.70256e-08	-2.29329	-4.33526e-10
50631715	chr22:50631715:C:T	2.04856e-19	-4.97395e-10	-0.945202	6.2678e-08	-4.97395e-10	-0.989999
50631973	chr22:50631973:T:C	9.87435e-20	-0.792235	-0.88275	1.02609e-08	-2.02101	-0.778655
50632488	chr22:50632488:C:G	5.3547e-20	-2.28695	-4.33526e-10	1.76984e-08	-2.25453	-4.33526e-10
50632841	chr22:50632841:G:C	1.23377e-19	-4.97395e-10	-1.45227	3.94199e-08	-4.97395e-10	-1.45374
50632850	chr22:50632850:G:T	1.38526e-20	-2.29091	-1.34812	9.84838e-09	-1.52446	-1.31624
50632939	chr22:50632939:C:T	1.36117e-20	-2.2964	-1.36018	1.20386e-08	-1.35694	-1.28296
50632944	chr22:50632944:A:G	7.39561e-19	-4.97395e-10	0.338546	2.37983e-07	-4.97395e-10	0.344192
50633027	chr22:50633027:C:G	4.28646e-20	-1.35939	-1.15008	6.2586e-09	-2.2217	-1.07235
50633040	chr22:50633040:C:T	5.47854e-19	-0.368185	0.406684	7.30011e-08	-1.31207	0.474537
50633081	chr22:50633081:C:T	1.58831e-19	-4.97395e-10	-1.19967	5.21167e-08	-4.97395e-10	-1.17452
50633090	chr22:50633090:C:T	1.19534e-19	-1.48391	-4.33526e-10	4.34339e-08	-1.35677	-4.33526e-10
50633367	chr22:50633367:T:G	5.14521e-20	-1.41786	-0.908996	7.83839e-09	-2.23128	-0.837692
50633601	chr22:50633601:C:G	3.86376e-18	-4.97395e-10	1.99189	1.13963e-06	-4.97395e-10	1.91045
50634287	chr22:50634287:A:G	1.28627e-19	-4.97395e-10	-1.41059	4.15453e-08	-4.97395e-10	-1.40122
50634838	chr22:50634838:G:C	9.56436e-20	-1.05373	-0.653147	1.23424e-08	-2.13351	-0.481454
50635033	chr22:50635033:T:C	1.58809e-19	-0.59961	-0.600199	1.35615e-07	0.372652	-0.590845
50635843	chr22:50635843:G:C	2.43448e-19	-4.97395e-10	-0.772607	7.15859e-08	-4.97395e-10	-0.857112
50636064	chr22:50636064:A:G	3.15438e-19	-4.97395e-10	-0.513549	1.074e-07	-4.97395e-10	-0.45145
50636106	chr22:50636106:G:A	1.03983e-19	-1.78875	0.16547	2.29304e-08	-2.29794	0.302393
50636689	chr22:50636689:G:C	1.27096e-19	-4.97395e-10	-1.42257	4.05859e-08	-4.97395e-10	-1.42459
50636904	chr22:50636904:C:T	9.19184e-20	-1.74661	-4.33526e-10	1.77682e-08	-2.2506	-4.33526e-10
50636969	chr22:50636969:G:C	9.78464e-20	-1.68411	-4.33526e-10	3.4725e-08	-1.58055	-4.33526e-10
50636975	chr22:50636975:C:A	1.20338e-19	-1.46491	-0.0122983	2.17509e-08	-2.27697	0.22862
50637210	chr22:50637210:T:A	1.06187e-19	-1.87938	0.277071	2.23127e-08	-2.29359	0.270737
50637356	chr22:50637356:G:A	1.06954e-19	-1.59512	-4.33526e-10	2.84207e-08	-1.78089	-4.33526e-10
50637559	chr22:50637559:T:C	2.22416e-19	-4.97395e-10	-0.862961	6.40393e-08	-4.97395e-10	-0.968512
50637667	chr22:50637667:G:A	1.28071e-19	-1.89273	0.477804	2.72544e-08	-2.29532	0.472523
50637853	chr22:50637853:C:T	7.398e-20	-1.96371	-4.33526e-10	1.70913e-08	-2.28944	-4.33526e-10
50638357	chr22:50638357:C:T	6.05854e-19	0.325423	-0.186294	6.38241e-08	-0.841579	-0.130301
50638800	chr22:50638800:T:C	1.73403e-19	-4.97395e-10	-1.11189	5.13589e-08	-4.97395e-10	-1.18917
50639027	chr22:50639027:A:G	5.29243e-20	-2.29865	-4.33526e-10	1.77384e-08	-2.25228	-4.33526e-10
50639658	chr22:50639658:T:C	2.63526e-20	-2.26197	-0.733968	8.76362e-09	-2.26489	-0.692505
50639659	chr22:50639659:G:T	2.63713e-20	-2.25829	-0.736945	8.70904e-09	-2.268	-0.69565
50639662	chr22:50639662:T:C	2.05446e-20	-2.2977	-0.947214	7.65582e-09	-2.18123	-0.911315
50639740	chr22:50639740:A:G	1.54745e-19	-4.97395e-10	-1.22573	5.01869e-08	-4.97395e-10	-1.21226
50639764	chr22:50639764:C:T	1.3158e-19	-4.97395e-10	-1.3879	4.1646e-08	-4.97395e-10	-1.3988
50639823	chr22:50639823:C:T	9.14976e-19	1.88942	-1.33803	2.37413e-07	1.70215	-1.36035
50639828	chr22:50639828:CA:C	1.03182e-19	-0.402058	-1.22896	6.2663e-08	0.21721	-1.20745
50639981	chr22:50639981:C:T	1.07282e-19	-1.59205	-4.33526e-10	4.28004e-08	-1.37146	-4.33526e-10
50640053	chr22:50640053:G:A	1.78442e-19	-4.97395e-10	-1.08325	5.36917e-08	-4.97395e-10	-1.14475
50640119	chr22:50640119:TG:T	7.58522e-18	3.17572	-0.509271	3.19674e-05	5.74197	-0.497506
50640192	chr22:50640192:A:G	6.01158e-19	-0.893702	1.02505	6.71034e-07	0.220136	1.16068
50640224	chr22:50640224:G:A	4.32575e-19	0.737769	-0.935523	8.93792e-08	0.31835	-0.953471
50640227	chr22:50640227:C:T	1.65612e-19	-0.995394	-0.162468	5.2944e-08	-0.993772	-0.165003
50640571	chr22:50640571:C:G	3.08452e-19	-4.97395e-10	-0.535943	8.9687e-08	-4.97395e-10	-0.631683
50640783	chr22:50640783:C:G	5.82463e-19	0.458791	-0.359036	1.2569e-07	0.130907	-0.425101
50640793	chr22:50640793:G:A	5.77988e-20	-0.994068	-1.21647	1.52253e-08	-1.15081	-1.25424
50640876	chr22:50640876:A:G	2.00405e-19	-4.97395e-10	-0.96717	6.31092e-08	-4.97395e-10	-0.983143
50641018	chr22:50641018:A:G	2.45537e-20	-1.98136	-1.08528	5.78037e-09	-2.27143	-1.10211
50641099	chr22:50641099:G:A	1.44503e-20	-2.17064	-1.42615	4.1704e-09	-2.2915	-1.4085
50641193	chr22:50641193:C:T	2.09334e-20	-2.15241	-1.07376	5.82664e-09	-2.27714	-1.08842
50641305	chr22:50641305:A:G	1.6417e-19	-1.16661	-4.33526e-10	6.0492e-08	-1.0255	-4.33526e-10
50641557	chr22:50641557:C:T	5.46172e-20	-2.26716	-4.33526e-10	1.72096e-08	-2.28254	-4.33526e-10
50641766	chr22:50641766:T:C	1.30911e-19	-0.783089	-0.609903	5.34595e-08	-0.812108	-0.336978
50642072	chr22:50642072:GC:G	4.87587e-19	-4.97395e-10	-0.0780422	1.63487e-07	-4.97395e-10	-0.0312784
50642149	chr22:50642149:G:A	1.34815e-19	-4.97395e-10	-1.3636	4.28698e-08	-4.97395e-10	-1.36984
50642216	chr22:50642216:T:C	1.9787e-19	-4.97395e-10	-0.979898	6.54285e-08	-4.97395e-10	-0.947051
50642329	chr22:50642329:A:G	1.06922e-19	-0.732252	-0.863162	3.54262e-08	-0.688394	-0.872164
50642332	chr22:50642332:A:G	1.69755e-20	-2.00843	-1.42731	2.55611e-08	-0.441247	-1.44569
50642360	chr22:50642360:G:C	6.0238e-19	-4.97395e-10	0.133379	2.02656e-07	-4.97395e-10	0.183498
50642552	chr22:50642552:T:A	9.99486e-20	-0.701602	-0.961252	2.13384e-08	-1.05825	-1.00926
50642587	chr22:50642587:T:C	1.00441e-19	-0.699694	-0.958244	2.15079e-08	-1.05319	-1.0064
50642904	chr22:50642904:T:C	3.1401e-20	-1.42944	-1.39123	1.06635e-08	-1.35701	-1.40417
50642947	chr22:50642947:G:A	1.04191e-19	-0.650388	-0.970898	2.22251e-08	-1.0085	-1.01829
50643028	chr22:50643028:T:G	1.26518e-19	-4.97395e-10	-1.42713	4.03468e-08	-4.97395e-10	-1.4305
50643505	chr22:50643505:T:C	1.2779e-19	-0.595542	-0.821579	2.67946e-08	-0.963483	-0.876327
50643604	chr22:50643604:T:G	1.46376e-19	-1.28133	-4.33526e-10	5.33739e-08	-1.15069	-4.33526e-10
50645225	chr22:50645225:T:G	9.18269e-20	-1.74761	-4.33526e-10	3.92207e-08	-1.4588	-4.33526e-10
50645313	chr22:50645313:C:T	5.3579e-20	-2.28635	-4.33526e-10	1.83331e-08	-2.2193	-4.33526e-10
50645392	chr22:50645392:A:C	6.59992e-18	-4.97395e-10	2.5273	1.92967e-06	-4.97395e-10	2.4371
50645412	chr22:50645412:G:A	2.18232e-19	-4.97395e-10	-0.88195	7.26126e-08	-4.97395e-10	-0.842871
50645796	chr22:50645796:C:T	2.39954e-19	-0.244182	-0.542881	5.01744e-08	-0.608525	-0.603978
50645977	chr22:50645977:T:A	1.69588e-20	-2.08058	-1.35614	8.87915e-09	-1.57908	-1.36523
50646617	chr22:50646617:C:T	2.61094e-19	-0.270533	-0.432098	5.46061e-08	-0.6295	-0.498363
50647364	chr22:50647364:T:C	1.56519e-20	-2.17493	-1.34199	4.61384e-09	-2.29187	-1.30708
50647369	chr22:50647369:C:T	3.56526e-19	-4.97395e-10	-0.391104	1.12747e-07	-4.97395e-10	-0.402866
50647453	chr22:50647453:G:A	1.07438e-19	-0.685894	-0.904698	2.28394e-08	-1.04407	-0.955447
50647974	chr22:50647974:G:A	1.23824e-19	-4.97395e-10	-1.44865	3.95679e-08	-4.97395e-10	-1.44999
50648493	chr22:50648493:C:T	1.34831e-19	-4.97395e-10	-1.36348	4.34255e-08	-4.97395e-10	-1.35696
50648599	chr22:50648599:A:G	6.22533e-20	-2.1363	-4.33526e-10	1.82627e-08	-2.22315	-4.33526e-10
50648920	chr22:50648920:G:A	1.47307e-20	-2.18664	-1.39093	7.06909e-09	-1.75445	-1.41782
50649472	chr22:50649472:T:C	1.84555e-19	-0.204753	-0.844809	3.95059e-08	-0.574127	-0.877433
50649753	chr22:50649753:T:A	1.81756e-20	-1.93435	-1.43308	1.56982e-08	-0.939805	-1.43466
50650246	chr22:50650246:AAAAC:A	2.31043e-19	-4.97395e-10	-0.824908	6.99345e-08	-4.97395e-10	-0.880451
50650346	chr22:50650346:T:A	3.84508e-19	-4.97395e-10	-0.315545	1.28496e-07	-4.97395e-10	-0.272111
50650347	chr22:50650347:A:T	1.90328e-19	-1.01876	-4.33526e-10	7.33963e-08	-0.832135	-4.33526e-10
50650467	chr22:50650467:C:G	4.31491e-18	-4.97395e-10	2.10232	1.15318e-06	-4.97395e-10	1.92227
50651148	chr22:50651148:C:T	1.37681e-19	-0.544752	-0.797817	2.85531e-08	-0.921493	-0.85475
50651983	chr22:50651983:T:C	5.62056e-19	-4.97395e-10	0.0640913	1.88856e-07	-4.97395e-10	0.112976
50652069	chr22:50652069:TC:T	5.52332e-20	-2.25595	-4.33526e-10	1.71703e-08	-2.28483	-4.33526e-10
50652171	chr22:50652171:G:A	1.41596e-19	-4.97395e-10	-1.31453	4.46074e-08	-4.97395e-10	-1.33011
50652174	chr22:50652174:G:T	5.296e-19	-4.97395e-10	0.00461216	1.58043e-07	-4.97395e-10	-0.0651429
50653204	chr22:50653204:G:A	1.36597e-19	-4.97395e-10	-1.35047	4.31259e-08	-4.97395e-10	-1.36389
50653300	chr22:50653300:G:C	8.13104e-20	-1.0776	-0.791637	1.80869e-08	-1.38442	-0.848406
50653486	chr22:50653486:C:T	3.97455e-20	-1.16001	-1.425	1.16409e-08	-1.22936	-1.44413
50653781	chr22:50653781:G:A	8.40601e-20	-1.04434	-0.791637	1.8648e-08	-1.35387	-0.848406
50654147	chr22:50654147:T:C	2.47666e-19	-4.97395e-10	-0.755427	8.27737e-08	-4.97395e-10	-0.711899
50654356	chr22:50654356:C:T	5.29193e-20	-2.29874	-4.33526e-10	1.69401e-08	-2.29832	-4.33526e-10
50654517	chr22:50654517:T:C	9.09722e-20	-0.660813	-1.09614	2.08757e-08	-0.970702	-1.11872
50654657	chr22:50654657:C:T	1.51432e-19	-1.24737	-4.33526e-10	3.54902e-08	-1.55875	-4.33526e-10
50654941	chr22:50654941:G:A	5.4852e-19	-4.97395e-10	0.0397139	1.83746e-07	-4.97395e-10	0.085546
50654959	chr22:50654959:T:C	1.34859e-19	-4.97395e-10	-1.36328	4.30817e-08	-4.97395e-10	-1.36491
50655751	chr22:50655751:CCA:C	8.78119e-20	-1.10893	-0.683387	3.97731e-08	-0.636608	-0.808211
50656064	chr22:50656064:C:T	6.3351e-20	-1.07612	-1.0427	1.42991e-08	-1.38202	-1.08579
50656498	chr22:50656498:C:T	5.99692e-20	-1.52952	-0.644159	2.52979e-08	-1.51503	-0.382256
50656679	chr22:50656679:G:A	1.35174e-19	-1.36095	-4.33526e-10	2.98133e-08	-1.73306	-4.33526e-10
50656858	chr22:50656858:C:T	1.46411e-20	-2.18949	-1.39419	5.2853e-09	-2.14517	-1.31791
50656881	chr22:50656881:G:A	1.17517e-19	-0.623758	-0.877169	2.65518e-08	-0.940113	-0.9088
50657882	chr22:50657882:A:AC	1.6164e-20	-2.16036	-1.32437	5.10541e-09	-2.12866	-1.36905
50657905	chr22:50657905:G:A	1.37886e-19	-4.97395e-10	-1.34108	4.35354e-08	-4.97395e-10	-1.35444
50658794	chr22:50658794:G:A	3.82546e-19	-4.97395e-10	-0.320661	1.11661e-07	-4.97395e-10	-0.412539
50659034	chr22:50659034:C:G	8.65021e-20	-1.80734	-4.33526e-10	2.46055e-08	-1.92504	-4.33526e-10
50659341	chr22:50659341:T:A	7.27691e-20	-1.12235	-0.857865	1.65145e-08	-1.41381	-0.909966
50659344	chr22:50659344:T:A	1.27049e-19	-1.42293	-4.33526e-10	2.83905e-08	-1.78195	-4.33526e-10
50659461	chr22:50659461:C:T	3.47695e-19	-4.97395e-10	-0.416186	1.21144e-07	-4.97395e-10	-0.331033
50660015	chr22:50660015:A:G	2.86771e-19	-0.35074	-0.258087	1.00263e-07	-0.329566	-0.190643
50660435	chr22:50660435:C:T	1.65199e-19	-1.42268	0.262324	4.99541e-08	-1.55421	0.33731
50660705	chr22:50660705:G:A	3.61893e-20	-1.9187	-0.760043	1.15241e-08	-1.89812	-0.785457
50661243	chr22:50661243:T:C	4.05405e-20	-1.88378	-0.681432	1.28681e-08	-1.8411	-0.732161
50661385	chr22:50661385:G:A	3.09564e-19	-4.97395e-10	-0.532344	9.79619e-08	-4.97395e-10	-0.54343
50661392	chr22:50661392:ATTCT:A	1.47218e-19	-4.97395e-10	-1.2756	4.66192e-08	-4.97395e-10	-1.286
50661434	chr22:50661434:C:T	6.069e-20	-1.2072	-0.954535	2.3282e-08	-1.19244	-0.787895
50661782	chr22:50661782:C:T	3.60327e-19	-4.97395e-10	-0.380499	1.246e-07	-4.97395e-10	-0.302901
50661790	chr22:50661790:C:T	5.29168e-20	-2.29879	-4.33526e-10	1.70572e-08	-2.29144	-4.33526e-10
50662735	chr22:50662735:C:CA	1.26286e-19	-4.97395e-10	-1.42896	4.0631e-08	-4.97395e-10	-1.42348
50662891	chr22:50662891:G:A	1.41472e-19	-4.97395e-10	-1.31541	4.61091e-08	-4.97395e-10	-1.297
50663268	chr22:50663268:T:C	1.68635e-19	-4.97395e-10	-1.13977	5.26113e-08	-4.97395e-10	-1.16508
50663510	chr22:50663510:A:C	5.80582e-20	-0.806341	-1.39972	1.70601e-08	-0.873228	-1.41804
50663610	chr22:50663610:G:A	4.48764e-19	-4.97395e-10	-0.161014	1.52839e-07	-4.97395e-10	-0.0986246
50663618	chr22:50663618:G:A	4.77582e-19	-4.97395e-10	-0.0987745	1.60345e-07	-4.97395e-10	-0.050681
50663800	chr22:50663800:G:A	4.82873e-19	-4.97395e-10	-0.0877563	1.64847e-07	-4.97395e-10	-0.0229944
50663879	chr22:50663879:AGAAAT:A	1.72948e-19	-4.97395e-10	-1.11452	5.68596e-08	-4.97395e-10	-1.08742
50663885	chr22:50663885:A:AG	1.72077e-19	-4.97395e-10	-1.11957	5.65641e-08	-4.97395e-10	-1.09264
50664167	chr22:50664167:C:T	1.53924e-20	-2.13052	-1.40311	5.9298e-09	-1.91334	-1.43468
50664391	chr22:50664391:C:T	1.43095e-19	-4.97395e-10	-1.304	4.50153e-08	-4.97395e-10	-1.32101
50664581	chr22:50664581:C:T	1.81488e-19	-4.97395e-10	-1.06632	5.94056e-08	-4.97395e-10	-1.04362
50664793	chr22:50664793:T:C	5.89833e-20	-1.65062	-0.539636	1.44452e-08	-1.85018	-0.607464
50664864	chr22:50664864:A:G	2.85388e-20	-1.49809	-1.41815	7.06943e-09	-1.73646	-1.43577
50665264	chr22:50665264:A:G	1.98006e-18	0.810342	0.513031	8.68197e-07	1.09497	0.543439
50665387	chr22:50665387:T:A	3.70151e-19	-1.60125	1.24765	7.51257e-08	-1.9349	1.12605
50665389	chr22:50665389:G:A	3.49155e-19	-1.66914	1.25715	7.18625e-08	-1.98837	1.13512
50665392	chr22:50665392:T:C	3.69343e-19	-1.6141	1.25831	7.51787e-08	-1.94442	1.13627
50665491	chr22:50665491:C:T	1.97857e-20	-1.83485	-1.4477	5.87924e-09	-1.91152	-1.44507
50665492	chr22:50665492:G:A	1.47971e-19	-4.97395e-10	-1.27049	4.64258e-08	-4.97395e-10	-1.29015
50665643	chr22:50665643:A:G	1.356e-19	-4.97395e-10	-1.3578	4.27718e-08	-4.97395e-10	-1.37213
50665739	chr22:50665739:A:T	1.23388e-19	-4.97395e-10	-1.45218	3.94427e-08	-4.97395e-10	-1.45316
50665742	chr22:50665742:A:G	2.21782e-20	-1.91793	-1.25048	8.07314e-09	-1.83494	-1.20453
50666103	chr22:50666103:G:C	4.85734e-19	-4.97395e-10	-0.0818492	1.65574e-07	-4.97395e-10	-0.0185885
50666252	chr22:50666252:G:A	1.19812e-19	-0.0308386	-1.45075	4.69252e-08	0.172267	-1.45172
50666253	chr22:50666253:C:T	8.1027e-19	-4.97395e-10	0.429858	2.80233e-07	-4.97395e-10	0.507613
50666575	chr22:50666575:A:G	4.55293e-19	-4.97395e-10	-0.146568	1.3501e-07	-4.97395e-10	-0.222663
50666673	chr22:50666673:G:A	1.03514e-18	1.36213	-0.687352	4.8287e-07	1.67675	-0.625017
50666875	chr22:50666875:A:G	1.26338e-19	-4.97395e-10	-1.42855	4.03911e-08	-4.97395e-10	-1.4294
50666906	chr22:50666906:GTGCTCAT:G	1.51343e-19	-4.97395e-10	-1.24796	4.74664e-08	-4.97395e-10	-1.26799
50666916	chr22:50666916:ACC:A	1.51343e-19	-4.97395e-10	-1.24796	4.74664e-08	-4.97395e-10	-1.26799
50666921	chr22:50666921:A:AT	1.5273e-19	-4.97395e-10	-1.23884	4.78797e-08	-4.97395e-10	-1.25932
50666923	chr22:50666923:G:A	1.5273e-19	-4.97395e-10	-1.23884	4.78797e-08	-4.97395e-10	-1.25932
50666924	chr22:50666924:G:A	1.52787e-19	-4.97395e-10	-1.23846	4.78966e-08	-4.97395e-10	-1.25897
50666970	chr22:50666970:A:C	3.41043e-19	-4.97395e-10	-0.435501	1.12363e-07	-4.97395e-10	-0.406274
50667128	chr22:50667128:C:T	7.01833e-19	1.15079	-0.864604	3.10796e-07	1.42217	-0.811044
50667462	chr22:50667462:C:T	1.282e-19	-4.97395e-10	-1.41392	4.04996e-08	-4.97395e-10	-1.42672
50667955	chr22:50667955:G:A	1.23677e-19	-4.97395e-10	-1.44984	3.95068e-08	-4.97395e-10	-1.45154
50668127	chr22:50668127:G:A	5.64098e-20	-2.23487	-4.33526e-10	1.76495e-08	-2.2573	-4.33526e-10
50668494	chr22:50668494:C:T	4.4839e-19	-4.97395e-10	-0.161846	1.52473e-07	-4.97395e-10	-0.101024
50668551	chr22:50668551:G:C	2.89241e-19	-0.0992428	-0.501006	9.76212e-08	0.0245509	-0.571466
50668607	chr22:50668607:T:G	1.25205e-19	-4.97395e-10	-1.43756	3.99337e-08	-4.97395e-10	-1.44079
50668862	chr22:50668862:T:C	1.49502e-19	-4.97395e-10	-1.2602	4.68802e-08	-4.97395e-10	-1.28041
50669401	chr22:50669401:A:G	3.00499e-19	-4.97395e-10	-0.562066	8.97246e-08	-4.97395e-10	-0.631264
50669644	chr22:50669644:G:A	1.12249e-19	-1.05072	-0.496074	4.65995e-08	-1.02449	-0.261928
50670081	chr22:50670081:G:A	1.50988e-19	-0.379562	-0.870745	5.4299e-08	-0.234079	-0.899425
50670131	chr22:50670131:T:C	1.6564e-19	-4.97395e-10	-1.15769	5.1856e-08	-4.97395e-10	-1.17954
50670374	chr22:50670374:A:C	1.34577e-19	-4.97395e-10	-1.36537	4.2933e-08	-4.97395e-10	-1.36837
50671289	chr22:50671289:G:A	6.1073e-20	-2.15544	-4.33526e-10	1.92578e-08	-2.17009	-4.33526e-10
50671307	chr22:50671307:G:A	2.58246e-20	-1.57282	-1.44336	9.0014e-09	-1.4952	-1.43543
50671564	chr22:50671564:T:C	2.47343e-19	0.177938	-0.934673	1.20563e-07	0.513272	-0.849112
50672096	chr22:50672096:C:G	1.25832e-18	1.95052	-1.0805	2.94727e-06	3.87333	-1.0127
50672125	chr22:50672125:T:C	1.51466e-19	-4.97395e-10	-1.24715	4.74532e-08	-4.97395e-10	-1.26827
50672534	chr22:50672534:C:T	2.28849e-18	-4.97395e-10	1.46814	8.32485e-07	-4.97395e-10	1.59641
50672563	chr22:50672563:C:T	1.87713e-19	-4.97395e-10	-1.03259	6.15108e-08	-4.97395e-10	-1.0088
50672675	chr22:50672675:C:T	3.76856e-20	-1.64284	-0.995392	9.477e-09	-1.83088	-1.04826
50672711	chr22:50672711:C:T	1.61512e-19	-4.97395e-10	-1.18293	5.04573e-08	-4.97395e-10	-1.20688
50672912	chr22:50672912:G:A	1.27268e-19	-4.97395e-10	-1.42121	4.03425e-08	-4.97395e-10	-1.4306
50673077	chr22:50673077:G:T	1.26558e-19	-4.97395e-10	-1.42681	4.0305e-08	-4.97395e-10	-1.43153
50673288	chr22:50673288:T:C	1.29402e-19	-4.97395e-10	-1.40458	4.2398e-08	-4.97395e-10	-1.38091
50675534	chr22:50675534:C:CAGTGTGTGCAGT	1.24484e-19	-4.97395e-10	-1.44333	3.96242e-08	-4.97395e-10	-1.44857
50675556	chr22:50675556:AGT:A	2.34496e-19	-4.97395e-10	-0.81007	7.7353e-08	-4.97395e-10	-0.77963
50675568	chr22:50675568:TAGC:T	1.27351e-19	-4.97395e-10	-1.42057	4.09104e-08	-4.97395e-10	-1.41662
50675618	chr22:50675618:TGTGA:T	1.26199e-19	-4.97395e-10	-1.42965	4.02132e-08	-4.97395e-10	-1.43381
50675736	chr22:50675736:T:C	1.44409e-19	-4.97395e-10	-1.29486	4.7215e-08	-4.97395e-10	-1.2733
50676187	chr22:50676187:T:C	1.42415e-18	-4.97395e-10	0.99382	5.03865e-07	-4.97395e-10	1.0943
50676798	chr22:50676798:C:T	1.32499e-19	-4.97395e-10	-1.38093	4.27225e-08	-4.97395e-10	-1.37328
50677059	chr22:50677059:G:C	1.42259e-19	-4.97395e-10	-1.30986	4.609e-08	-4.97395e-10	-1.29741
50677147	chr22:50677147:C:T	5.16085e-19	-1.44693	1.42569	1.6975e-07	-1.40048	1.40679
50677295	chr22:50677295:G:A	3.09593e-19	-4.97395e-10	-0.532252	9.09431e-08	-4.97395e-10	-0.617776
50677354	chr22:50677354:A:C	3.93402e-20	-1.47041	-1.12485	1.05634e-08	-1.65806	-1.11255
50677435	chr22:50677435:G:A	2.01234e-20	-2.25	-1.01563	7.78834e-09	-2.20005	-0.875336
50678226	chr22:50678226:C:T	1.24337e-19	-4.97395e-10	-1.44452	3.95638e-08	-4.97395e-10	-1.4501
50678333	chr22:50678333:A:G	2.54059e-18	-4.97395e-10	1.57264	7.41381e-07	-4.97395e-10	1.4805
50678709	chr22:50678709:G:A	2.09961e-19	-0.513571	-0.407018	7.60387e-08	-0.355163	-0.441604
50679152	chr22:50679152:T:C	5.09952e-18	0.480657	1.78873	1.61607e-06	0.449345	1.8104
50681401	chr22:50681401:A:G	1.29206e-19	-4.97395e-10	-1.4061	4.11273e-08	-4.97395e-10	-1.41134
50682988	chr22:50682988:T:G	3.21579e-19	-0.779657	0.285391	1.20189e-07	-0.567582	0.228638
50683112	chr22:50683112:G:A	6.20997e-19	-4.97395e-10	0.163817	2.13376e-07	-4.97395e-10	0.235047
50683245	chr22:50683245:C:T	2.5461e-19	-4.97395e-10	-0.727778	8.40408e-08	-4.97395e-10	-0.696707
50683246	chr22:50683246:G:A	1.40457e-19	-4.97395e-10	-1.32261	4.50749e-08	-4.97395e-10	-1.31968
50683647	chr22:50683647:C:G	5.33098e-20	-2.29139	-4.33526e-10	1.69306e-08	-2.29889	-4.33526e-10
50684561	chr22:50684561:G:A	1.30002e-19	-4.97395e-10	-1.39996	4.11497e-08	-4.97395e-10	-1.41079
50684580	chr22:50684580:C:T	1.90579e-19	-4.97395e-10	-1.01744	6.21391e-08	-4.97395e-10	-0.998635
50684859	chr22:50684859:A:G	2.22214e-19	-0.863871	-4.33526e-10	7.14952e-08	-0.858379	-4.33526e-10
50684983	chr22:50684983:C:T	1.13934e-19	-1.53189	-4.33526e-10	5.27677e-08	-1.16211	-4.33526e-10
50685039	chr22:50685039:T:C	1.59793e-20	-2.22195	-1.27426	4.99658e-09	-2.25786	-1.26139
50685221	chr22:50685221:C:T	2.10036e-20	-1.90552	-1.3173	5.08154e-09	-2.15719	-1.3452
50687044	chr22:50687044:G:A	1.33097e-19	-4.97395e-10	-1.37643	4.29898e-08	-4.97395e-10	-1.36705
50687241	chr22:50687241:C:T	1.28031e-19	-4.97395e-10	-1.41524	4.04834e-08	-4.97395e-10	-1.42712
50687370	chr22:50687370:G:A	5.77804e-20	-2.21086	-4.33526e-10	1.74434e-08	-2.26905	-4.33526e-10
50687403	chr22:50687403:T:G	2.51394e-19	-4.97395e-10	-0.740488	8.26557e-08	-4.97395e-10	-0.713325
50687485	chr22:50687485:A:G	1.26512e-20	-2.27909	-1.45066	4.37845e-09	-2.19964	-1.45167
50687647	chr22:50687647:G:A	2.48911e-20	-2.25968	-0.79332	1.54226e-08	-1.81999	-0.572189
50687774	chr22:50687774:T:C	1.64554e-17	-4.97395e-10	3.4409	5.0173e-06	-4.97395e-10	3.39264
50687965	chr22:50687965:G:A	1.25217e-19	-4.97395e-10	-1.43746	4.01452e-08	-4.97395e-10	-1.43551
50688558	chr22:50688558:C:T	2.00652e-20	-2.03904	-1.22948	5.08951e-09	-2.23397	-1.26686
50689292	chr22:50689292:G:C	1.30717e-19	-4.97395e-10	-1.39447	4.13475e-08	-4.97395e-10	-1.406
50689806	chr22:50689806:T:A	1.23281e-19	-4.97395e-10	-1.45305	3.94266e-08	-4.97395e-10	-1.45357
50690119	chr22:50690119:T:C	1.45834e-19	-4.97395e-10	-1.28504	4.65818e-08	-4.97395e-10	-1.2868
50690220	chr22:50690220:T:C	4.2396e-20	-2.20301	-0.317443	1.15385e-08	-2.27887	-0.40345
50690221	chr22:50690221:G:A	3.29853e-20	-2.22604	-0.545403	9.0278e-09	-2.28694	-0.640762
50690451	chr22:50690451:C:T	1.233e-19	-4.97395e-10	-1.45289	3.94298e-08	-4.97395e-10	-1.45349
50691107	chr22:50691107:C:T	1.50028e-19	-4.97395e-10	-1.25669	4.78949e-08	-4.97395e-10	-1.259
50691970	chr22:50691970:T:C	2.31699e-19	-0.822071	-4.33526e-10	7.73442e-08	-0.779744	-4.33526e-10
50692093	chr22:50692093:T:TA	2.56017e-19	-4.97395e-10	-0.722265	7.98351e-08	-4.97395e-10	-0.748046
50692560	chr22:50692560:C:T	2.7029e-19	-4.97395e-10	-0.668013	8.91961e-08	-4.97395e-10	-0.637172
50692925	chr22:50692925:G:A	2.02253e-19	-4.97395e-10	-0.957991	6.61554e-08	-4.97395e-10	-0.936003
50692956	chr22:50692956:G:A	8.99437e-18	-4.97395e-10	2.83684	2.8189e-06	-4.97395e-10	2.81609
50693048	chr22:50693048:T:C	1.43935e-19	-4.97395e-10	-1.29815	4.68092e-08	-4.97395e-10	-1.28193
50693112	chr22:50693112:C:T	2.37105e-19	-4.97395e-10	-0.799006	7.32092e-08	-4.97395e-10	-0.834688
50693139	chr22:50693139:G:C	1.29612e-19	-4.97395e-10	-1.40296	4.17889e-08	-4.97395e-10	-1.39538
50693237	chr22:50693237:A:T	2.24389e-20	-2.2861	-0.870612	6.64659e-09	-2.2929	-0.941002
50693308	chr22:50693308:C:T	3.84742e-18	-4.97395e-10	1.98765	1.24566e-06	-4.97395e-10	1.99941
50694736	chr22:50694736:C:A	1.35134e-19	-4.97395e-10	-1.36124	4.26499e-08	-4.97395e-10	-1.37498
50694818	chr22:50694818:G:A	2.16401e-19	-4.97395e-10	-0.890377	7.08585e-08	-4.97395e-10	-0.867325
50695090	chr22:50695090:G:A	5.29143e-20	-2.29884	-4.33526e-10	1.73128e-08	-2.27656	-4.33526e-10
50695096	chr22:50695096:C:T	1.5847e-19	-1.20195	-4.33526e-10	4.03617e-08	-1.43013	-4.33526e-10
50695124	chr22:50695124:C:T	1.37366e-19	-4.97395e-10	-1.34486	4.33272e-08	-4.97395e-10	-1.35923
50695642	chr22:50695642:C:T	1.35495e-19	-4.97395e-10	-1.35857	4.27487e-08	-4.97395e-10	-1.37267
50695758	chr22:50695758:A:G	8.0831e-19	-4.97395e-10	0.427435	2.82369e-07	-4.97395e-10	0.515204
50695959	chr22:50695959:G:A	5.67394e-20	-2.22904	-4.33526e-10	1.92658e-08	-2.16968	-4.33526e-10
50696106	chr22:50696106:A:C	2.77616e-19	-4.97395e-10	-0.641271	8.38488e-08	-4.97395e-10	-0.698994
50696812	chr22:50696812:T:C	1.26534e-20	-2.29772	-1.43187	4.05485e-09	-2.29785	-1.43025
50696866	chr22:50696866:G:A	1.94214e-19	-4.97395e-10	-0.998549	6.34786e-08	-4.97395e-10	-0.977307
50696956	chr22:50696956:C:T	5.75529e-20	-2.21481	-4.33526e-10	1.82608e-08	-2.22326	-4.33526e-10
50697017	chr22:50697017:A:C	1.42348e-19	-4.97395e-10	-1.30924	4.62787e-08	-4.97395e-10	-1.29333
50697167	chr22:50697167:A:T	3.23478e-20	-2.28586	-0.505103	1.75423e-08	-2.10186	-0.161533
50697980	chr22:50697980:C:T	5.67614e-20	-2.05669	-0.171964	1.50924e-08	-2.21885	-0.194969
50697991	chr22:50697991:G:A	1.23826e-19	-4.97395e-10	-1.44864	3.95715e-08	-4.97395e-10	-1.4499
50698821	chr22:50698821:T:C	1.95751e-20	-1.84542	-1.44783	4.33448e-09	-2.21064	-1.45076
50699095	chr22:50699095:C:T	1.28281e-19	-4.97395e-10	-1.41329	4.06839e-08	-4.97395e-10	-1.42218
50699458	chr22:50699458:C:T	1.596e-19	-4.97395e-10	-1.19484	5.31593e-08	-4.97395e-10	-1.15472
50699706	chr22:50699706:G:T	2.20727e-19	-4.97395e-10	-0.870584	7.23046e-08	-4.97395e-10	-0.847122
50699792	chr22:50699792:C:T	1.3879e-19	-4.97395e-10	-1.33455	4.51593e-08	-4.97395e-10	-1.31781
50699977	chr22:50699977:G:A	2.2882e-19	-4.97395e-10	-0.834577	7.14944e-08	-4.97395e-10	-0.85839
50699984	chr22:50699984:G:A	1.39191e-18	-4.97395e-10	0.970921	4.88797e-07	-4.97395e-10	1.06394
50700325	chr22:50700325:A:G	1.74439e-20	-1.96696	-1.44156	4.15168e-09	-2.25834	-1.44616
50700750	chr22:50700750:C:T	5.45671e-20	-1.99961	-0.268464	1.43826e-08	-2.22435	-0.237639
50700859	chr22:50700859:G:A	1.34038e-19	-4.97395e-10	-1.36939	4.25956e-08	-4.97395e-10	-1.37626
50700952	chr22:50700952:T:C	1.9243e-20	-1.85893	-1.45144	4.33534e-09	-2.20802	-1.45319
50701207	chr22:50701207:C:T	1.64324e-20	-2.02302	-1.44524	4.35512e-09	-2.21063	-1.44602
50701680	chr22:50701680:C:G	2.0148e-19	-4.97395e-10	-0.961819	6.31829e-08	-4.97395e-10	-0.981975
50701742	chr22:50701742:T:G	2.26983e-19	-4.97395e-10	-0.842634	7.39462e-08	-4.97395e-10	-0.824672
50701888	chr22:50701888:C:T	1.46656e-20	-2.29341	-1.28859	4.7432e-09	-2.29844	-1.27285
50701970	chr22:50701970:C:G	2.53909e-20	-2.05723	-0.975893	1.67208e-08	-1.49618	-0.815174
50702214	chr22:50702214:C:T	3.01655e-19	-4.97395e-10	-0.558225	1.00296e-07	-4.97395e-10	-0.519888
50702597	chr22:50702597:C:T	1.64028e-19	-4.97395e-10	-1.16747	5.43061e-08	-4.97395e-10	-1.13337
50702851	chr22:50702851:T:C	1.7244e-19	-4.97395e-10	-1.11746	5.45324e-08	-4.97395e-10	-1.12921
50702982	chr22:50702982:G:C	6.45679e-20	-1.5551	-0.544695	2.33227e-08	-1.29979	-0.678786
50703380	chr22:50703380:A:G	3.67463e-19	-4.97395e-10	-0.360887	1.20867e-07	-4.97395e-10	-0.333321
50703502	chr22:50703502:A:T	1.36842e-19	-4.97395e-10	-1.34869	4.46881e-08	-4.97395e-10	-1.3283
50703852	chr22:50703852:C:T	1.63098e-19	-4.97395e-10	-1.17316	5.40296e-08	-4.97395e-10	-1.13848
50703953	chr22:50703953:G:A	1.62104e-20	-2.17784	-1.30402	6.6537e-09	-1.90595	-1.32689
50704072	chr22:50704072:C:T	1.27884e-19	-4.97395e-10	-1.41639	4.07274e-08	-4.97395e-10	-1.42111
50704264	chr22:50704264:T:A	3.88326e-19	-4.97395e-10	-0.305665	1.15321e-07	-4.97395e-10	-0.380291
50704551	chr22:50704551:G:T	1.22832e-19	-1.40421	-0.0524832	2.15556e-08	-1.90589	-0.151484
50705202	chr22:50705202:C:T	2.77656e-19	-4.97395e-10	-0.641127	9.16684e-08	-4.97395e-10	-0.609832
50705740	chr22:50705740:A:G	3.46974e-20	-1.71296	-1.00789	1.89847e-08	-1.20675	-0.977629
50706637	chr22:50706637:A:T	1.35564e-19	-4.97395e-10	-1.35807	4.40465e-08	-4.97395e-10	-1.34276
50706708	chr22:50706708:C:T	2.21503e-20	-1.82944	-1.34022	5.46862e-09	-2.11895	-1.31004
50706714	chr22:50706714:C:T	1.33637e-19	-4.97395e-10	-1.37238	4.33315e-08	-4.97395e-10	-1.35913
50706886	chr22:50706886:G:A	1.36182e-19	-4.97395e-10	-1.35352	4.42041e-08	-4.97395e-10	-1.33919
50707013	chr22:50707013:T:G	1.3278e-19	-4.97395e-10	-1.37882	4.30103e-08	-4.97395e-10	-1.36657
50707014	chr22:50707014:T:C	1.32687e-19	-4.97395e-10	-1.37952	4.29746e-08	-4.97395e-10	-1.3674
50707259	chr22:50707259:T:C	1.38194e-19	-4.97395e-10	-1.33885	4.49649e-08	-4.97395e-10	-1.32213
50707274	chr22:50707274:C:G	5.72353e-20	-2.22034	-4.33526e-10	2.12938e-08	-2.06959	-4.33526e-10
50707353	chr22:50707353:C:T	1.98331e-20	-2.06452	-1.21564	5.29002e-09	-2.28453	-1.17766
50707942	chr22:50707942:A:G	1.3965e-19	-4.97395e-10	-1.32837	4.41709e-08	-4.97395e-10	-1.33994
50707973	chr22:50707973:T:G	1.25014e-19	-4.97395e-10	-1.43908	3.97286e-08	-4.97395e-10	-1.44594
50708011	chr22:50708011:A:G	4.07543e-20	-1.93463	-0.625317	1.08556e-08	-2.15968	-0.583649
50708050	chr22:50708050:C:T	1.55574e-19	-4.97395e-10	-1.22039	4.75463e-08	-4.97395e-10	-1.2663
50708224	chr22:50708224:A:G	2.56578e-19	-4.97395e-10	-0.720079	8.39866e-08	-4.97395e-10	-0.697352
50708275	chr22:50708275:C:T	1.39504e-19	-4.97395e-10	-1.32942	4.41365e-08	-4.97395e-10	-1.34072
50708290	chr22:50708290:AC:A	1.29353e-20	-2.29751	-1.41004	5.463e-09	-2.02032	-1.40969
50708307	chr22:50708307:T:C	1.50416e-20	-2.16337	-1.39332	5.69572e-09	-1.98331	-1.40498
50708309	chr22:50708309:A:T	1.46944e-20	-2.19782	-1.38222	5.45723e-09	-2.03601	-1.39505
50708355	chr22:50708355:T:C	2.13858e-19	-4.97395e-10	-0.902198	6.29464e-08	-4.97395e-10	-0.985726
50708356	chr22:50708356:G:A	1.7758e-19	-4.97395e-10	-1.08809	5.30684e-08	-4.97395e-10	-1.15643
50708812	chr22:50708812:G:A	2.00508e-19	-4.97395e-10	-0.966656	5.99623e-08	-4.97395e-10	-1.03429
50708941	chr22:50708941:TG:T	1.98605e-19	-4.97395e-10	-0.976191	5.94464e-08	-4.97395e-10	-1.04293
50709111	chr22:50709111:G:A	1.2365e-19	-4.97395e-10	-1.45005	3.94314e-08	-4.97395e-10	-1.45345
50709749	chr22:50709749:T:C	1.52482e-19	-4.97395e-10	-1.24046	5.04183e-08	-4.97395e-10	-1.20765
50709996	chr22:50709996:G:A	7.20235e-20	-1.82977	-0.160748	2.09764e-08	-2.29149	0.206878
50709999	chr22:50709999:C:T	2.53869e-19	-4.97395e-10	-0.730693	8.36235e-08	-4.97395e-10	-0.701685
50710439	chr22:50710439:C:T	2.23683e-19	-4.97395e-10	-0.857281	7.34598e-08	-4.97395e-10	-0.831271
50710567	chr22:50710567:G:A	3.66423e-20	-2.11738	-0.548931	1.26877e-08	-2.28767	-0.299704
50710892	chr22:50710892:C:G	1.72266e-20	-1.96902	-1.45204	6.75944e-09	-1.76886	-1.44821
50711564	chr22:50711564:C:T	1.32831e-19	-4.97395e-10	-1.37843	4.16109e-08	-4.97395e-10	-1.39965
50711739	chr22:50711739:T:C	1.42637e-20	-2.16926	-1.44053	5.10363e-09	-2.05121	-1.44685
50712000	chr22:50712000:C:T	1.51449e-20	-2.10156	-1.44829	4.09692e-09	-2.29291	-1.42487
50712001	chr22:50712001:G:A	1.63624e-19	-4.97395e-10	-1.16994	5.10185e-08	-4.97395e-10	-1.19582
50712343	chr22:50712343:A:G	1.63409e-20	-2.08252	-1.39132	1.14035e-08	-1.36614	-1.32795
50712355	chr22:50712355:G:A	1.71447e-19	-4.97395e-10	-1.12324	5.60029e-08	-4.97395e-10	-1.10261
50713036	chr22:50713036:A:G	2.32172e-20	-1.71508	-1.40754	5.82553e-09	-1.97673	-1.38903
50713118	chr22:50713118:C:T	3.13946e-19	-4.97395e-10	-0.51829	1.04011e-07	-4.97395e-10	-0.483511
50713194	chr22:50713194:C:T	1.75226e-19	-4.97395e-10	-1.10144	5.55674e-08	-4.97395e-10	-1.11041
50713296	chr22:50713296:C:T	1.25918e-20	-2.28419	-1.45027	4.38763e-09	-2.20011	-1.44912
50713346	chr22:50713346:A:G	1.36251e-20	-2.29898	-1.35662	5.29815e-09	-2.16158	-1.29907
50713574	chr22:50713574:C:T	1.53055e-19	-4.97395e-10	-1.23671	4.88525e-08	-4.97395e-10	-1.2392
50713908	chr22:50713908:A:G	1.70181e-19	-1.13065	-4.33526e-10	3.98182e-08	-1.44369	-4.33526e-10
50714126	chr22:50714126:A:G	3.01272e-20	-1.54675	-1.31534	5.44694e-09	-2.16434	-1.26861
50714333	chr22:50714333:G:C	1.62312e-20	-2.0284	-1.45217	4.26061e-09	-2.22649	-1.45211
50714592	chr22:50714592:G:C	4.90617e-19	-4.97395e-10	-0.071847	1.5516e-07	-4.97395e-10	-0.0835519
50714785	chr22:50714785:C:G	1.49293e-19	-4.97395e-10	-1.2616	4.86777e-08	-4.97395e-10	-1.24279
50714943	chr22:50714943:G:A	7.81227e-20	-1.90923	-4.33526e-10	1.78123e-08	-2.24812	-4.33526e-10
50715081	chr22:50715081:G:A	5.22141e-19	-4.97395e-10	-0.00957281	1.77008e-07	-4.97395e-10	0.0481879
50715167	chr22:50715167:C:T	2.22667e-20	-1.73042	-1.434	9.1932e-09	-1.46535	-1.44419
50715400	chr22:50715400:C:T	1.23461e-19	-4.97395e-10	-1.45158	3.95358e-08	-4.97395e-10	-1.4508
50716159	chr22:50716159:A:G	1.24697e-19	-4.97395e-10	-1.44163	3.9839e-08	-4.97395e-10	-1.44316
50716401	chr22:50716401:C:T	1.54401e-19	-4.97395e-10	-1.22796	4.82688e-08	-4.97395e-10	-1.25122
50716554	chr22:50716554:C:T	2.67187e-20	-1.88434	-1.09781	8.61678e-09	-1.84167	-1.13262
50716723	chr22:50716723:T:C	2.00063e-20	-1.91721	-1.35426	5.57689e-09	-2.03788	-1.3715
50716900	chr22:50716900:G:A	1.29409e-19	-4.97395e-10	-1.40453	4.13273e-08	-4.97395e-10	-1.40649
50717018	chr22:50717018:A:T	2.11774e-20	-2.21094	-1.00363	7.61225e-09	-2.10933	-0.988922
50717398	chr22:50717398:A:G	7.722e-20	-0.908755	-1.0121	1.19271e-08	-1.73857	-0.910631
50717650	chr22:50717650:G:A	4.43749e-20	-1.67967	-0.795166	1.01812e-08	-2.02245	-0.785013
50717681	chr22:50717681:G:A	8.97559e-20	-0.317221	-1.4532	1.7268e-08	-0.825772	-1.45338
50717832	chr22:50717832:G:A	1.9139e-19	-4.97395e-10	-1.0132	5.97075e-08	-4.97395e-10	-1.03855
50718194	chr22:50718194:G:A	1.78134e-19	-4.97395e-10	-1.08498	5.55515e-08	-4.97395e-10	-1.1107
50718274	chr22:50718274:T:G	1.68671e-19	-4.97395e-10	-1.13956	5.28026e-08	-4.97395e-10	-1.16145
50718278	chr22:50718278:C:T	1.24082e-19	-4.97395e-10	-1.44657	3.98378e-08	-4.97395e-10	-1.44319
50718304	chr22:50718304:G:A	1.47451e-20	-2.12713	-1.44947	4.11822e-09	-2.26306	-1.44952
50718512	chr22:50718512:G:A	2.18232e-19	-4.97395e-10	-0.881951	6.56206e-08	-4.97395e-10	-0.94412
50718925	chr22:50718925:C:T	6.08429e-20	-2.15921	-4.33526e-10	1.84514e-08	-2.21287	-4.33526e-10
50719055	chr22:50719055:C:T	2.2879e-20	-2.14606	-0.991231	5.26114e-09	-2.29841	-1.16925
50719103	chr22:50719103:G:A	5.42291e-20	-2.23161	-0.0426812	1.84047e-08	-2.25503	0.0396292
50719128	chr22:50719128:C:G	1.97633e-19	-4.97395e-10	-0.981097	5.98201e-08	-4.97395e-10	-1.03667
50719873	chr22:50719873:T:C	2.155e-20	-2.22004	-0.977097	7.66221e-09	-2.12787	-0.963839
50719917	chr22:50719917:C:T	4.66641e-19	-4.97395e-10	-0.121949	1.55997e-07	-4.97395e-10	-0.0781713
50719992	chr22:50719992:G:A	1.96085e-19	-4.97395e-10	-0.988963	6.13934e-08	-4.97395e-10	-1.01071
50720089	chr22:50720089:G:A	1.25792e-19	-4.97395e-10	-1.43288	3.99505e-08	-4.97395e-10	-1.44037
50722591	chr22:50722591:C:T	1.89424e-20	-2.0491	-1.27701	4.89792e-09	-2.2639	-1.27529
50722665	chr22:50722665:C:T	2.22625e-20	-2.24987	-0.914741	7.70429e-09	-2.1778	-0.908431
50722712	chr22:50722712:G:A	1.48928e-19	-4.97395e-10	-1.26404	4.83365e-08	-4.97395e-10	-1.24982
50723192	chr22:50723192:C:T	1.2379e-19	-4.97395e-10	-1.44892	3.97219e-08	-4.97395e-10	-1.44611
50723631	chr22:50723631:G:A	1.62074e-20	-2.03375	-1.44829	4.46653e-09	-2.18152	-1.44988
50723670	chr22:50723670:C:G	5.35851e-20	-2.28624	-4.33526e-10	1.75638e-08	-2.26217	-4.33526e-10
50723673	chr22:50723673:C:T	1.4187e-19	-4.97395e-10	-1.3126	4.63156e-08	-4.97395e-10	-1.29253
50723741	chr22:50723741:C:G	1.24407e-19	-4.97395e-10	-1.44395	3.98675e-08	-4.97395e-10	-1.44245
50723882	chr22:50723882:C:T	2.13628e-19	-4.97395e-10	-0.903274	6.91871e-08	-4.97395e-10	-0.891195
50724086	chr22:50724086:A:G	2.0029e-19	-4.97395e-10	-0.967745	6.04099e-08	-4.97395e-10	-1.02686
50724536	chr22:50724536:C:T	1.27823e-19	-4.97395e-10	-1.41687	4.12238e-08	-4.97395e-10	-1.40899
50724710	chr22:50724710:C:T	2.08476e-20	-2.20443	-1.02584	5.14144e-09	-2.29402	-1.19665
50724858	chr22:50724858:G:A	1.23323e-19	-4.97395e-10	-1.4527	3.94682e-08	-4.97395e-10	-1.45251
50725369	chr22:50725369:C:T	1.31931e-19	-4.97395e-10	-1.38523	4.19144e-08	-4.97395e-10	-1.39238
50725464	chr22:50725464:T:A	1.3958e-19	-4.97395e-10	-1.32887	4.52341e-08	-4.97395e-10	-1.31616
50725482	chr22:50725482:C:T	5.29954e-20	-2.29731	-4.33526e-10	1.69348e-08	-2.29864	-4.33526e-10
50725681	chr22:50725681:G:C	1.57232e-20	-2.1586	-1.35377	4.42097e-09	-2.29854	-1.34312
50725687	chr22:50725687:C:T	1.42706e-20	-2.17531	-1.434	4.05638e-09	-2.29788	-1.42984
50725795	chr22:50725795:C:T	1.23787e-19	-4.97395e-10	-1.44895	3.96557e-08	-4.97395e-10	-1.44778
50725859	chr22:50725859:T:C	1.69617e-20	-2.13944	-1.29711	5.01985e-09	-2.23615	-1.27846
50726558	chr22:50726558:G:A	2.73045e-19	-4.97395e-10	-0.657872	8.14459e-08	-4.97395e-10	-0.728071
50726962	chr22:50726962:C:T	5.22406e-20	-0.862202	-1.44945	1.20849e-08	-1.1859	-1.45015
50726994	chr22:50726994:C:T	1.25603e-19	-4.97395e-10	-1.43438	4.03092e-08	-4.97395e-10	-1.43143
50727236	chr22:50727236:G:A	2.26403e-20	-1.99289	-1.15489	6.32231e-09	-2.14723	-1.1367
50727291	chr22:50727291:G:A	1.39968e-19	-4.97395e-10	-1.3261	4.4175e-08	-4.97395e-10	-1.33985
50727426	chr22:50727426:G:A	1.59054e-19	-4.97395e-10	-1.19826	4.96916e-08	-4.97395e-10	-1.22217
50727799	chr22:50727799:G:A	1.51998e-19	-4.97395e-10	-1.24364	4.76894e-08	-4.97395e-10	-1.2633
50728035	chr22:50728035:CAGTG:C	1.75988e-19	-4.97395e-10	-1.09709	5.52584e-08	-4.97395e-10	-1.11599
50728425	chr22:50728425:G:A	1.64713e-19	-4.97395e-10	-1.1633	5.32833e-08	-4.97395e-10	-1.15239
50728812	chr22:50728812:C:T	1.34794e-19	-4.97395e-10	-1.36377	4.26844e-08	-4.97395e-10	-1.37418
50728816	chr22:50728816:AG:A	6.30722e-20	-2.12323	-4.33526e-10	1.83818e-08	-2.21665	-4.33526e-10
50729176	chr22:50729176:C:T	4.57656e-19	-0.141392	-4.33526e-10	1.37934e-07	-0.201234	-4.33526e-10
50729780	chr22:50729780:C:T	1.23452e-19	-4.97395e-10	-1.45166	3.95634e-08	-4.97395e-10	-1.45011
50731854	chr22:50731854:T:TCACTGC	1.27085e-19	-4.97395e-10	-1.42266	4.05912e-08	-4.97395e-10	-1.42446
50733239	chr22:50733239:G:A	1.25806e-19	-0.0468811	-1.38589	2.41218e-08	-0.563647	-1.38125
50733978	chr22:50733978:G:A	1.52673e-19	-4.97395e-10	-1.23921	4.98537e-08	-4.97395e-10	-1.21892
50734032	chr22:50734032:T:C	9.13349e-20	-0.301326	-1.45165	1.68762e-08	-0.851179	-1.45092
50734477	chr22:50734477:G:A	1.26884e-19	-4.97395e-10	-1.42424	4.09295e-08	-4.97395e-10	-1.41616
50734613	chr22:50734613:G:A	1.30835e-20	-2.29248	-1.40369	4.35393e-09	-2.26259	-1.39434
50735017	chr22:50735017:G:A	1.38388e-19	-4.97395e-10	-1.33745	4.35407e-08	-4.97395e-10	-1.35431
50735114	chr22:50735114:T:C	1.97366e-20	-1.83505	-1.44998	7.94075e-09	-1.61143	-1.44458
50735234	chr22:50735234:A:G	1.26077e-18	-4.97395e-10	0.87197	3.57507e-07	-4.97395e-10	0.751145
50735640	chr22:50735640:G:A	1.27492e-19	-4.97395e-10	-1.41945	4.0502e-08	-4.97395e-10	-1.42666
50735865	chr22:50735865:C:T	1.4688e-19	-4.97395e-10	-1.27789	4.62528e-08	-4.97395e-10	-1.29389
50736001	chr22:50736001:T:C	1.27483e-19	-4.97395e-10	-1.41953	4.10247e-08	-4.97395e-10	-1.41384
50736167	chr22:50736167:A:G	1.234e-19	-4.97395e-10	-1.45208	3.95068e-08	-4.97395e-10	-1.45154
50736181	chr22:50736181:G:A	1.33239e-19	-4.97395e-10	-1.37536	4.21933e-08	-4.97395e-10	-1.38575
50736234	chr22:50736234:T:C	8.57385e-20	-1.26505	-0.55116	6.93437e-08	-0.326869	-0.562066
50736511	chr22:50736511:C:T	2.631e-20	-1.60974	-1.38782	4.20563e-09	-2.26577	-1.42581
50737387	chr22:50737387:T:C	1.28266e-19	-4.97395e-10	-1.41341	4.07757e-08	-4.97395e-10	-1.41992
50737736	chr22:50737736:T:C	6.6096e-20	-2.0764	-4.33526e-10	2.33332e-08	-1.97813	-4.33526e-10
50738115	chr22:50738115:C:T	1.26256e-19	-4.97395e-10	-1.4292	4.00008e-08	-4.97395e-10	-1.43911
50738594	chr22:50738594:C:T	3.65021e-19	-0.367556	-4.33526e-10	5.12575e-08	-1.19115	-4.33526e-10
50738829	chr22:50738829:C:T	7.92125e-20	-1.89538	-4.33526e-10	2.20198e-08	-2.03607	-4.33526e-10
50739098	chr22:50739098:A:G	1.68081e-19	-4.97395e-10	-1.14306	5.26449e-08	-4.97395e-10	-1.16444
50739500	chr22:50739500:G:A	2.21434e-19	-4.97395e-10	-0.867385	6.68608e-08	-4.97395e-10	-0.925397
50739570	chr22:50739570:T:C	6.57049e-19	-4.97395e-10	0.220249	1.99471e-07	-4.97395e-10	0.16766
50739662	chr22:50739662:G:A	4.73089e-20	-0.962091	-1.44872	1.22006e-08	-1.18312	-1.4434
50740260	chr22:50740260:A:G	1.70772e-19	-4.97395e-10	-1.12718	5.53056e-08	-4.97395e-10	-1.11514
50740601	chr22:50740601:T:C	3.04438e-19	-4.97395e-10	-0.549041	9.04172e-08	-4.97395e-10	-0.623575
50741145	chr22:50741145:T:G	1.7213e-19	-4.97395e-10	-1.11926	5.575e-08	-4.97395e-10	-1.10713
50741239	chr22:50741239:G:A	1.28189e-19	-4.97395e-10	-1.414	4.06088e-08	-4.97395e-10	-1.42402
50741342	chr22:50741342:G:A	1.3909e-20	-2.18432	-1.45066	4.11421e-09	-2.27341	-1.44015
50741746	chr22:50741746:T:C	6.82622e-20	-2.04415	-4.33526e-10	1.74647e-08	-2.26783	-4.33526e-10
50742073	chr22:50742073:T:C	2.91724e-20	-2.2278	-0.666484	1.52205e-08	-1.74382	-0.661546
50742147	chr22:50742147:C:T	1.74605e-19	-4.97395e-10	-1.10498	5.65666e-08	-4.97395e-10	-1.09259
50742400	chr22:50742400:C:T	1.23196e-19	-4.97395e-10	-1.45373	3.94626e-08	-4.97395e-10	-1.45266
50742404	chr22:50742404:C:T	1.23208e-19	-4.97395e-10	-1.45363	3.94357e-08	-4.97395e-10	-1.45334
50742442	chr22:50742442:G:T	1.24464e-19	-4.97395e-10	-1.44349	3.96778e-08	-4.97395e-10	-1.44722
50742450	chr22:50742450:A:G	1.365e-20	-2.22245	-1.43132	4.73882e-09	-2.15099	-1.42124
50742506	chr22:50742506:C:T	3.94857e-20	-1.20273	-1.38884	1.48913e-08	-1.03054	-1.39669
50742570	chr22:50742570:T:C	2.58355e-19	-4.97395e-10	-0.713176	7.5948e-08	-4.97395e-10	-0.797961
50742678	chr22:50742678:TG:T	1.34255e-19	-4.97395e-10	-1.36777	4.22412e-08	-4.97395e-10	-1.38461
50742679	chr22:50742679:G:A	1.23724e-19	-4.97395e-10	-1.44945	3.98049e-08	-4.97395e-10	-1.44402
50742680	chr22:50742680:G:A	1.34372e-19	-4.97395e-10	-1.3669	4.2262e-08	-4.97395e-10	-1.38412
50742689	chr22:50742689:G:A	1.23342e-19	-4.97395e-10	-1.45255	3.94231e-08	-4.97395e-10	-1.45366
50742866	chr22:50742866:G:C	2.89815e-19	-4.97395e-10	-0.598268	8.55097e-08	-4.97395e-10	-0.679379
50742951	chr22:50742951:AC:A	1.48752e-20	-2.2542	-1.31361	5.73687e-09	-2.13583	-1.24526
50743091	chr22:50743091:A:G	1.79145e-20	-1.95264	-1.42926	6.40298e-09	-1.84641	-1.42484
50743121	chr22:50743121:C:T	1.23199e-19	-4.97395e-10	-1.45371	3.94451e-08	-4.97395e-10	-1.4531
50743172	chr22:50743172:A:G	1.39137e-20	-2.2852	-1.34944	4.70133e-09	-2.22438	-1.35578
50743180	chr22:50743180:C:T	1.23663e-19	-4.97395e-10	-1.44995	3.97362e-08	-4.97395e-10	-1.44575
50743491	chr22:50743491:G:C	2.44481e-20	-2.2244	-0.846559	1.2692e-08	-1.72692	-0.860119
50743558	chr22:50743558:T:C	1.30681e-20	-2.29157	-1.40576	4.14901e-09	-2.27406	-1.43108
50743575	chr22:50743575:A:G	1.3421e-19	-4.97395e-10	-1.3681	4.24237e-08	-4.97395e-10	-1.3803
50743662	chr22:50743662:G:A	5.75388e-20	-2.22402	0.00896469	1.90499e-08	-2.17397	-0.00697566
50743971	chr22:50743971:A:G	2.66782e-20	-2.22014	-0.763521	9.00808e-09	-2.21621	-0.71368
50744019	chr22:50744019:G:A	4.93141e-19	-4.97395e-10	-0.0667158	1.42785e-07	-4.97395e-10	-0.166672
50744417	chr22:50744417:C:T	1.31313e-19	-4.97395e-10	-1.38993	4.29409e-08	-4.97395e-10	-1.36818
50744589	chr22:50744589:C:T	1.85935e-20	-2.29829	-1.04641	8.34161e-09	-2.07982	-0.926935
50744827	chr22:50744827:A:G	1.91512e-20	-2.10083	-1.21431	7.17586e-09	-1.9427	-1.21458
50745392	chr22:50745392:A:G	1.24092e-19	-4.97395e-10	-1.44648	3.99061e-08	-4.97395e-10	-1.44148
50745507	chr22:50745507:C:T	1.58996e-20	-2.29635	-1.20487	5.05233e-09	-2.26516	-1.243
50745621	chr22:50745621:T:C	1.28862e-19	-4.97395e-10	-1.40877	4.14526e-08	-4.97395e-10	-1.40346
50745797	chr22:50745797:T:C	1.88948e-19	-4.97395e-10	-1.02604	6.22686e-08	-4.97395e-10	-0.996552
50745827	chr22:50745827:C:T	3.62384e-20	-2.01153	-0.665866	1.33117e-08	-1.80692	-0.73245
50745951	chr22:50745951:C:T	1.7032e-19	-4.97395e-10	-1.12983	5.15223e-08	-4.97395e-10	-1.186
50745965	chr22:50745965:G:A	1.6394e-19	-4.97395e-10	-1.16801	4.97445e-08	-4.97395e-10	-1.22111
50746136	chr22:50746136:G:A	1.292e-19	-4.97395e-10	-1.40614	4.09499e-08	-4.97395e-10	-1.41566
50746303	chr22:50746303:C:T	1.37009e-19	-4.97395e-10	-1.34747	4.37921e-08	-4.97395e-10	-1.34856
50746326	chr22:50746326:C:T	1.23755e-19	-4.97395e-10	-1.44921	3.9658e-08	-4.97395e-10	-1.44772
50746501	chr22:50746501:G:A	2.74447e-19	-4.97395e-10	-0.65275	8.1075e-08	-4.97395e-10	-0.732634
50746650	chr22:50746650:G:C	1.34386e-19	-4.97395e-10	-1.36679	4.25627e-08	-4.97395e-10	-1.37703
50746878	chr22:50746878:C:A	1.26294e-19	-4.97395e-10	-1.42889	4.06894e-08	-4.97395e-10	-1.42204
50747104	chr22:50747104:C:T	1.34295e-19	-4.97395e-10	-1.36747	4.25357e-08	-4.97395e-10	-1.37767
50747107	chr22:50747107:G:C	1.35562e-19	-4.97395e-10	-1.35808	4.32869e-08	-4.97395e-10	-1.36016
50747115	chr22:50747115:A:C	1.32044e-19	-4.97395e-10	-1.38437	4.25291e-08	-4.97395e-10	-1.37782
50747237	chr22:50747237:T:C	1.24918e-19	-4.97395e-10	-1.43985	4.0282e-08	-4.97395e-10	-1.43211
50747260	chr22:50747260:T:C	1.24321e-19	-4.97395e-10	-1.44465	3.98773e-08	-4.97395e-10	-1.4422
50747315	chr22:50747315:AAGC:A	4.50469e-20	-1.66076	-0.799043	1.33122e-08	-1.80787	-0.731456
50747412	chr22:50747412:C:T	1.25937e-19	-4.97395e-10	-1.43173	4.08002e-08	-4.97395e-10	-1.41932
50747418	chr22:50747418:A:G	2.23117e-19	0.362667	-1.22248	2.49216e-08	-0.620656	-1.29162
50747420	chr22:50747420:G:A	6.79992e-20	-2.04801	-4.33526e-10	2.5261e-08	-1.89875	-4.33526e-10
50747652	chr22:50747652:C:T	1.21413e-18	-4.97395e-10	0.834273	4.06945e-07	-4.97395e-10	0.880669
50747715	chr22:50747715:T:C	1.33647e-20	-2.23645	-1.43845	4.32385e-09	-2.27428	-1.38958
50747848	chr22:50747848:T:C	4.37409e-20	-1.66369	-0.825538	1.29015e-08	-1.81027	-0.760393
50747861	chr22:50747861:A:G	1.25135e-19	-4.97395e-10	-1.43812	4.04714e-08	-4.97395e-10	-1.42741
50747923	chr22:50747923:G:T	1.23875e-19	-4.97395e-10	-1.44824	3.97718e-08	-4.97395e-10	-1.44485
50748020	chr22:50748020:C:T	1.23631e-19	-4.97395e-10	-1.45021	3.96724e-08	-4.97395e-10	-1.44735
50748179	chr22:50748179:G:T	1.23768e-19	-4.97395e-10	-1.4491	3.97307e-08	-4.97395e-10	-1.44589
50749012	chr22:50749012:A:G	1.12858e-19	-1.91902	0.377638	3.63876e-08	-1.86571	0.331926
50749103	chr22:50749103:C:T	1.23242e-19	-4.97395e-10	-1.45336	3.94715e-08	-4.97395e-10	-1.45243
50749145	chr22:50749145:C:T	9.65663e-20	-2.0687	0.371416	3.07379e-08	-2.02845	0.325935
50749174	chr22:50749174:G:A	1.24071e-19	-4.97395e-10	-1.44666	4.00067e-08	-4.97395e-10	-1.43896
50749183	chr22:50749183:A:G	1.27208e-19	-4.97395e-10	-1.42168	4.142e-08	-4.97395e-10	-1.40425
50749396	chr22:50749396:C:T	2.81959e-19	-4.97395e-10	-0.625747	8.38944e-08	-4.97395e-10	-0.69845
50749470	chr22:50749470:T:C	9.85211e-20	-2.06178	0.384543	3.13943e-08	-2.02041	0.339023
50749595	chr22:50749595:G:A	1.24191e-19	-4.97395e-10	-1.44569	3.96299e-08	-4.97395e-10	-1.44843
50749751	chr22:50749751:A:G	1.25717e-19	-4.97395e-10	-1.43348	4.04297e-08	-4.97395e-10	-1.42845
50749854	chr22:50749854:G:A	1.26543e-19	-4.97395e-10	-1.42693	4.10454e-08	-4.97395e-10	-1.41333
50749890	chr22:50749890:T:G	9.88564e-20	-2.01304	0.339193	3.16161e-08	-1.96846	0.294118
50750975	chr22:50750975:A:G	3.56558e-20	-1.83204	-0.861557	1.04345e-08	-2.06762	-0.71527
50751123	chr22:50751123:G:T	1.04996e-19	-2.02551	0.411925	3.35142e-08	-1.98185	0.365807
50751283	chr22:50751283:T:C	2.66763e-20	-2.29887	-0.684868	9.22128e-09	-2.28131	-0.625186
50751520	chr22:50751520:A:T	1.23696e-19	-4.97395e-10	-1.44968	3.96751e-08	-4.97395e-10	-1.44729
50751556	chr22:50751556:A:G	1.24508e-19	-4.97395e-10	-1.44314	3.95849e-08	-4.97395e-10	-1.44956
50751702	chr22:50751702:G:A	1.3993e-19	-4.97395e-10	-1.32637	4.51313e-08	-4.97395e-10	-1.31843
50751988	chr22:50751988:T:C	3.12746e-19	-4.97395e-10	-0.522118	9.22076e-08	-4.97395e-10	-0.603967
50752176	chr22:50752176:A:G	1.34528e-19	-4.97395e-10	-1.36574	4.24798e-08	-4.97395e-10	-1.37898
50752344	chr22:50752344:A:G	1.25044e-19	-4.97395e-10	-1.43884	4.02287e-08	-4.97395e-10	-1.43343
50752450	chr22:50752450:G:A	2.52973e-20	-1.78306	-1.25375	1.28371e-08	-1.34152	-1.23415
50752544	chr22:50752544:T:C	2.11729e-20	-2.29763	-0.917152	7.17381e-09	-2.29167	-0.865902
50752634	chr22:50752634:T:C	2.2869e-19	-4.97395e-10	-0.835141	7.64233e-08	-4.97395e-10	-0.791722
50752644	chr22:50752644:A:G	1.76872e-19	-4.97395e-10	-1.09208	5.41008e-08	-4.97395e-10	-1.13716
50752649	chr22:50752649:G:C	3.00964e-19	-4.97395e-10	-0.56052	8.94108e-08	-4.97395e-10	-0.634768
50752906	chr22:50752906:C:G	9.4382e-20	-0.790212	-0.929948	2.31642e-08	-1.11986	-0.865542
50752921	chr22:50752921:T:A	1.30293e-19	-1.39772	-4.33526e-10	3.35405e-08	-1.61526	-4.33526e-10
50752940	chr22:50752940:G:T	5.3083e-20	-2.29565	-4.33526e-10	1.69585e-08	-2.29724	-4.33526e-10
50753252	chr22:50753252:T:A	1.94818e-19	-4.97395e-10	-0.995444	6.3865e-08	-4.97395e-10	-0.971237
50753294	chr22:50753294:C:CCA	1.59116e-20	-2.20471	-1.29575	5.68898e-09	-2.12195	-1.26753
50753709	chr22:50753709:A:G	1.88401e-20	-2.29885	-1.03267	6.41921e-09	-2.28131	-0.987406
50753782	chr22:50753782:G:T	2.59038e-19	-4.97395e-10	-0.710536	8.06365e-08	-4.97395e-10	-0.738058
50754158	chr22:50754158:G:A	4.53554e-20	-1.21497	-1.23801	2.14524e-08	-0.903446	-1.15873
50754275	chr22:50754275:C:T	1.34348e-19	-4.97395e-10	-1.36707	4.41786e-08	-4.97395e-10	-1.33977
50754301	chr22:50754301:C:T	1.25124e-19	-4.97395e-10	-1.43821	3.99222e-08	-4.97395e-10	-1.44108
50754562	chr22:50754562:C:T	1.62957e-19	-4.97395e-10	-1.17402	5.411e-08	-4.97395e-10	-1.13699
50754584	chr22:50754584:C:A	1.80601e-19	-4.97395e-10	-1.07122	5.64009e-08	-4.97395e-10	-1.09552
50754743	chr22:50754743:G:T	2.94291e-19	-4.97395e-10	-0.582943	9.59706e-08	-4.97395e-10	-0.563968
50754799	chr22:50754799:T:G	1.61688e-19	-0.170693	-1.01115	2.0526e-08	-0.935196	-1.17112
50754970	chr22:50754970:G:A	1.28995e-19	-4.97395e-10	-1.40773	4.08921e-08	-4.97395e-10	-1.41707
50755017	chr22:50755017:G:A	1.51663e-19	-4.97395e-10	-1.24585	4.75555e-08	-4.97395e-10	-1.26611
50755144	chr22:50755144:A:G	8.97139e-20	-1.84297	0.0720822	2.71385e-08	-1.81428	-0.0127792
50755712	chr22:50755712:T:C	1.50799e-20	-2.13128	-1.42287	7.6407e-09	-1.69103	-1.4035
50756211	chr22:50756211:T:C	1.54377e-20	-2.21066	-1.32004	9.28888e-09	-1.68134	-1.21785
50756605	chr22:50756605:G:C	1.6742e-19	-4.97395e-10	-1.147	5.48171e-08	-4.97395e-10	-1.12401
50756699	chr22:50756699:T:C	1.90617e-19	-0.577815	-0.439431	1.64113e-08	-1.90303	-0.427015
50756728	chr22:50756728:T:C	6.55832e-20	-1.32174	-0.76245	1.18203e-08	-1.90499	-0.753196
50756864	chr22:50756864:T:G	1.51344e-19	-4.97395e-10	-1.24796	4.66042e-08	-4.97395e-10	-1.28632
50756876	chr22:50756876:A:G	7.54012e-18	-2.04157	4.70205	2.10013e-06	-2.27975	4.80149
50757008	chr22:50757008:C:T	1.55883e-19	-4.97395e-10	-1.21841	4.93576e-08	-4.97395e-10	-1.22892
50757239	chr22:50757239:G:A	2.39577e-19	-4.97395e-10	-0.788635	7.42946e-08	-4.97395e-10	-0.819971
50757736	chr22:50757736:A:T	1.06533e-19	-0.578959	-1.0201	2.29006e-08	-1.07942	-0.917422
50758191	chr22:50758191:G:C	1.58804e-19	-4.97395e-10	-1.19984	4.98212e-08	-4.97395e-10	-1.21957
50758494	chr22:50758494:G:A	1.27072e-19	-1.42275	-4.33526e-10	3.38316e-08	-1.60661	-4.33526e-10
50758772	chr22:50758772:A:G	1.23474e-19	-4.97395e-10	-1.45148	3.97141e-08	-4.97395e-10	-1.4463
50758786	chr22:50758786:G:A	1.11771e-19	-0.0973703	-1.45368	1.80842e-08	-0.779388	-1.45358
50758838	chr22:50758838:A:G	2.61066e-20	-1.67308	-1.33224	1.36679e-08	-1.20284	-1.31013
50759148	chr22:50759148:G:C	3.28023e-20	-2.19867	-0.578343	1.0735e-08	-2.16731	-0.587182
50759160	chr22:50759160:T:C	1.24314e-19	-4.97395e-10	-1.4447	3.95511e-08	-4.97395e-10	-1.45042
50759174	chr22:50759174:T:A	1.63212e-19	-1.17246	-4.33526e-10	5.00203e-08	-1.21558	-4.33526e-10
50759324	chr22:50759324:A:C	3.99642e-20	-2.29097	-0.288552	1.61359e-08	-2.07508	-0.271881
50760238	chr22:50760238:A:T	1.91407e-19	-4.97395e-10	-1.01311	5.82043e-08	-4.97395e-10	-1.06405
50760329	chr22:50760329:T:C	5.30538e-20	-2.2962	-4.33526e-10	1.69293e-08	-2.29897	-4.33526e-10
50760385	chr22:50760385:A:C	5.30161e-20	-2.29692	-4.33526e-10	1.69297e-08	-2.29894	-4.33526e-10
50760478	chr22:50760478:G:A	5.2566e-20	-2.05411	-0.25133	1.691e-08	-2.0198	-0.280302
50760630	chr22:50760630:T:C	1.58673e-19	-1.75334	0.552676	4.758e-08	-1.72454	0.458938
50762410	chr22:50762410:A:G	1.43308e-19	-4.97395e-10	-1.30251	4.74684e-08	-4.97395e-10	-1.26795
50763211	chr22:50763211:A:G	4.07886e-20	-1.87362	-0.685489	9.12286e-09	-2.2098	-0.707428
50763934	chr22:50763934:C:A	1.25425e-19	-4.97395e-10	-1.4358	3.99874e-08	-4.97395e-10	-1.43944
50763948	chr22:50763948:G:A	1.82121e-20	-2.21507	-1.15036	6.05164e-09	-2.26828	-1.0594
50764574	chr22:50764574:A:C	1.23262e-19	-4.97395e-10	-1.4532	3.94205e-08	-4.97395e-10	-1.45372
50764584	chr22:50764584:T:C	1.24454e-19	-4.97395e-10	-1.44358	3.99057e-08	-4.97395e-10	-1.44149
50764884	chr22:50764884:T:C	1.39309e-20	-2.24406	-1.38933	4.09277e-09	-2.29396	-1.42483
50764888	chr22:50764888:C:T	6.14721e-19	-4.97395e-10	0.153658	2.13542e-07	-4.97395e-10	0.235823
50765824	chr22:50765824:G:A	9.46938e-20	-1.71686	-4.33526e-10	2.82067e-08	-1.78845	-4.33526e-10
50765999	chr22:50765999:T:C	2.05167e-19	-4.97395e-10	-0.943687	6.36565e-08	-4.97395e-10	-0.974508
50766091	chr22:50766091:C:T	1.72541e-19	-4.97395e-10	-1.11688	5.4531e-08	-4.97395e-10	-1.12924
50766176	chr22:50766176:T:G	1.28083e-19	-4.97395e-10	-1.41483	4.06257e-08	-4.97395e-10	-1.42361
50766433	chr22:50766433:G:T	2.20114e-19	-4.97395e-10	-0.873363	7.3078e-08	-4.97395e-10	-0.836482
50766502	chr22:50766502:CAGAGGATG:C	1.25078e-19	-4.97395e-10	-1.43857	4.01372e-08	-4.97395e-10	-1.43571
50767530	chr22:50767530:A:G	2.74724e-19	-4.97395e-10	-0.651743	8.38849e-08	-4.97395e-10	-0.698564
50767587	chr22:50767587:G:A	1.49997e-19	-4.97395e-10	-1.25689	4.84004e-08	-4.97395e-10	-1.2485
50767998	chr22:50767998:T:C	3.78681e-20	-1.68538	-0.948017	1.26459e-08	-1.63555	-0.95512
50768558	chr22:50768558:C:G	1.69074e-19	-4.97395e-10	-1.13717	5.49374e-08	-4.97395e-10	-1.12181
50769034	chr22:50769034:G:T	1.35561e-19	-4.97395e-10	-1.35809	4.42897e-08	-4.97395e-10	-1.33726
50769577	chr22:50769577:GTC:G	1.73123e-19	-1.25378	0.140274	4.62527e-08	-1.55915	0.265261
50769827	chr22:50769827:C:T	2.62771e-19	-0.58429	-0.111937	6.04334e-08	-1.04872	0.022254
50770109	chr22:50770109:G:A	4.19284e-19	-1.35692	1.12796	1.31277e-07	-1.97517	1.72447
50771019	chr22:50771019:A:G	7.88049e-20	-1.90053	-4.33526e-10	2.81686e-08	-1.7898	-4.33526e-10
50771024	chr22:50771024:T:C	3.58971e-19	-4.97395e-10	-0.384268	1.22339e-07	-4.97395e-10	-0.32121
50771594	chr22:50771594:C:T	1.9634e-19	-4.97395e-10	-0.987664	6.00693e-08	-4.97395e-10	-1.03251
50772531	chr22:50772531:C:T	1.31255e-19	-4.97395e-10	-1.39037	4.28087e-08	-4.97395e-10	-1.37127
50772955	chr22:50772955:G:A	1.70517e-19	-4.97395e-10	-1.12868	5.22637e-08	-4.97395e-10	-1.17171
50773261	chr22:50773261:G:A	1.6481e-19	-4.97395e-10	-1.16271	5.18563e-08	-4.97395e-10	-1.17953
50774186	chr22:50774186:C:T	3.23567e-19	-0.488104	-4.33526e-10	1.25407e-07	-0.296449	-4.33526e-10
50774187	chr22:50774187:G:A	1.65921e-19	-4.97395e-10	-1.156	5.21985e-08	-4.97395e-10	-1.17296
50774447	chr22:50774447:A:C	1.3532e-20	-2.23175	-1.4307	4.98528e-09	-2.09659	-1.42493
50774552	chr22:50774552:CAGCCTTGGAGTCTTCTTAGCTG:C	1.46115e-19	-4.97395e-10	-1.28311	4.70791e-08	-4.97395e-10	-1.27618
50775398	chr22:50775398:G:A	1.68005e-20	-2.09205	-1.35405	5.81038e-09	-2.02006	-1.34831
50776154	chr22:50776154:C:G	5.76643e-20	-2.21287	-4.33526e-10	1.69495e-08	-2.29777	-4.33526e-10
50776600	chr22:50776600:C:G	3.09122e-20	-1.51557	-1.32079	8.13598e-09	-1.74024	-1.29148
50776952	chr22:50776952:A:T	1.39803e-19	-4.97395e-10	-1.32728	4.42501e-08	-4.97395e-10	-1.33815
50777185	chr22:50777185:C:G	1.41584e-19	-4.97395e-10	-1.31462	4.45758e-08	-4.97395e-10	-1.33082
50777325	chr22:50777325:T:C	1.42605e-19	-4.97395e-10	-1.30743	4.64391e-08	-4.97395e-10	-1.28987
50777580	chr22:50777580:T:A	1.52749e-19	-4.97395e-10	-1.23871	4.94506e-08	-4.97395e-10	-1.22703
50777596	chr22:50777596:G:C	2.46713e-20	-2.25703	-0.804837	8.02764e-09	-2.29629	-0.748826
50777623	chr22:50777623:A:G	2.42336e-20	-2.28909	-0.790683	8.15267e-09	-2.29598	-0.733682
50777721	chr22:50777721:C:A	2.45606e-20	-2.25253	-0.813838	7.97061e-09	-2.29512	-0.757133
50777878	chr22:50777878:G:A	2.2701e-19	-4.97395e-10	-0.842515	7.46474e-08	-4.97395e-10	-0.815234
50778303	chr22:50778303:T:C	1.54811e-20	-2.07494	-1.45295	7.77418e-09	-1.63726	-1.43994
50778434	chr22:50778434:T:C	2.25117e-19	-4.97395e-10	-0.850891	6.78602e-08	-4.97395e-10	-0.91056
50778462	chr22:50778462:G:A	1.43382e-20	-2.23248	-1.37211	4.46832e-09	-2.29266	-1.33834
50778772	chr22:50778772:C:T	1.46034e-19	-4.97395e-10	-1.28367	4.60497e-08	-4.97395e-10	-1.29829
50779225	chr22:50779225:C:A	2.0457e-19	-4.97395e-10	-0.946598	6.19611e-08	-4.97395e-10	-1.0015
50779526	chr22:50779526:G:A	1.68448e-20	-2.09074	-1.35273	5.94937e-09	-2.00235	-1.34237
50779796	chr22:50779796:C:A	1.59345e-20	-2.12626	-1.37276	5.58487e-09	-2.04448	-1.36347
50779949	chr22:50779949:G:C	1.4754e-20	-2.1999	-1.3761	5.0707e-09	-2.10745	-1.39708
50779989	chr22:50779989:A:C	1.26471e-19	-4.97395e-10	-1.4275	4.02549e-08	-4.97395e-10	-1.43278
50780337	chr22:50780337:C:G	1.78294e-19	-4.97395e-10	-1.08408	5.79127e-08	-4.97395e-10	-1.06907
50780529	chr22:50780529:A:G	3.67025e-19	-4.97395e-10	-0.36208	1.2478e-07	-4.97395e-10	-0.301458
50780578	chr22:50780578:G:A	1.56594e-20	-2.22621	-1.29023	4.92676e-09	-2.29716	-1.23617
50780661	chr22:50780661:C:T	1.87645e-19	-4.97395e-10	-1.03296	5.71242e-08	-4.97395e-10	-1.08278
50781276	chr22:50781276:G:A	2.34684e-20	-1.65812	-1.45373	7.92027e-09	-1.60574	-1.45284
50781470	chr22:50781470:C:T	2.18347e-19	-4.97395e-10	-0.881426	6.58932e-08	-4.97395e-10	-0.939975
50781526	chr22:50781526:A:G	2.71101e-19	-4.97395e-10	-0.66502	8.90945e-08	-4.97395e-10	-0.638312
50781593	chr22:50781593:T:C	1.74446e-19	-4.97395e-10	-1.10589	5.48889e-08	-4.97395e-10	-1.1227
50781597	chr22:50781597:G:A	2.03807e-19	-4.97395e-10	-0.950335	6.17439e-08	-4.97395e-10	-1.00501
50782927	chr22:50782927:CA:C	2.15942e-19	-4.97395e-10	-0.892501	6.52358e-08	-4.97395e-10	-0.950002
50783580	chr22:50783580:G:C	1.39584e-19	-4.97395e-10	-1.32884	4.4485e-08	-4.97395e-10	-1.33286
50783672	chr22:50783672:G:T	5.50914e-20	-1.25045	-1.00807	1.45242e-08	-1.49509	-0.957105
50785209	chr22:50785209:G:A	4.74609e-20	-1.45308	-0.954525	1.28394e-08	-1.67042	-0.905076
50785594	chr22:50785594:T:TG	2.26396e-19	-4.97395e-10	-0.845223	7.57783e-08	-4.97395e-10	-0.800197
50785780	chr22:50785780:G:A	2.1854e-19	-4.97395e-10	-0.880543	6.58766e-08	-4.97395e-10	-0.940227
50785839	chr22:50785839:G:A	1.95518e-19	-4.97395e-10	-0.99186	5.92852e-08	-4.97395e-10	-1.04565
50786373	chr22:50786373:T:C	1.3417e-19	-4.97395e-10	-1.3684	4.33765e-08	-4.97395e-10	-1.35809
50787445	chr22:50787445:TAAG:T	1.68976e-19	-4.97395e-10	-1.13776	6.34356e-08	-4.97395e-10	-0.977985
50787689	chr22:50787689:A:T	1.24662e-19	-4.97395e-10	-1.44191	4.00371e-08	-4.97395e-10	-1.4382
50788192	chr22:50788192:T:A	5.60664e-20	-2.24097	-4.33526e-10	1.95802e-08	-2.15349	-4.33526e-10
50788205	chr22:50788205:A:T	1.98044e-19	-4.97395e-10	-0.979021	6.5728e-08	-4.97395e-10	-0.942485
50790482	chr22:50790482:G:A	2.70032e-20	-2.20545	-0.766108	1.51508e-08	-1.8502	-0.559751
50791163	chr22:50791163:A:G	1.24428e-19	-4.97395e-10	-1.44378	3.98784e-08	-4.97395e-10	-1.44217
50791289	chr22:50791289:A:T	1.85779e-20	-2.20393	-1.14161	9.46706e-09	-1.85817	-1.02202
50791377	chr22:50791377:T:C	1.34222e-20	-2.218	-1.4526	4.60493e-09	-2.15084	-1.45005
50791586	chr22:50791586:CAT:C	1.23483e-19	-4.97395e-10	-1.4514	3.96467e-08	-4.97395e-10	-1.448
50793030	chr22:50793030:T:C	1.33626e-19	-4.97395e-10	-1.37247	4.27197e-08	-4.97395e-10	-1.37335
50795731	chr22:50795731:T:A	1.29726e-19	-4.97395e-10	-1.40209	4.20362e-08	-4.97395e-10	-1.38948
50796204	chr22:50796204:G:C	2.27701e-19	-4.97395e-10	-0.839476	7.24322e-08	-4.97395e-10	-0.845359
50796371	chr22:50796371:G:A	5.62668e-20	-2.23741	-4.33526e-10	1.93376e-08	-2.16596	-4.33526e-10
50798272	chr22:50798272:T:G	1.25216e-19	-4.97395e-10	-1.43747	3.99237e-08	-4.97395e-10	-1.44104
50798635	chr22:50798635:T:C	2.94096e-20	-2.09803	-0.788161	1.84912e-08	-1.62214	-0.588572
50799921	chr22:50799921:T:C	2.37379e-19	-4.97395e-10	-0.797851	7.70026e-08	-4.97395e-10	-0.784171
50799925	chr22:50799925:CCATAAATATTCTGACGGTTAATTTTAGACATCTACTTGATCGGATTGAGAGACACACATAGCTGGTCAAACACGATTTCAGCCATGAATCAGG:GCATAAATATTCTGACGGTTAATTTTAGACATCTACTTGATCGGATTGAGAGACACACATAGCTGGTCAAACACGATTTCAGCCATGAATCAGG	1.52956e-19	-4.97395e-10	-1.23736	4.94747e-08	-4.97395e-10	-1.22655
50801250	chr22:50801250:G:T	1.43542e-19	-1.30088	-4.33526e-10	2.18005e-08	-2.04608	-4.33526e-10
50801260	chr22:50801260:T:C	5.51963e-20	-2.25661	-4.33526e-10	1.72009e-08	-2.28305	-4.33526e-10
```
