## Supplementary material for "Characterization of shared and ancestry-specific signals driving complex traits using multi-ancestry fine-mapping": s1.afreq

```
#CHROM	ID	REF	ALT	ALT_FREQS	OBS_CT
22	rs6010195	T	G	0.202783	1006
22	rs62239297	G	T	0.135189	1006
22	rs118178636	T	G	0.0168986	1006
22	rs6010198	G	A	0.743539	1006
22	rs76673347	A	G	0.0159046	1006
22	rs139948926	C	T	0.0596421	1006
22	rs73187233	C	G	0.156064	1006
22	rs9680643	C	T	0.134195	1006
22	rs4838858	C	T	0.12326	1006
22	rs4838859	G	A	0.767396	1006
22	rs75549088	G	A	0.0417495	1006
22	rs2294397	A	G	0.909543	1006
22	rs182716744	G	A	0.0159046	1006
22	rs5771204	T	C	0.38668	1006
22	rs5771206	A	G	0.646123	1006
22	rs73187236	C	T	0.111332	1006
22	rs9617114	C	T	0.260437	1006
22	rs7292533	T	C	0.294235	1006
22	rs149932269	G	A	0.0318091	1006
22	rs6010152	A	G	0.112326	1006
22	rs11913282	C	T	0.126243	1006
22	rs2295226	G	A	0.26839	1006
22	rs2295225	C	G	0.774354	1006
22	rs77371730	C	T	0.0218688	1006
22	rs76085806	A	G	0.0815109	1006
22	rs5771209	A	G	0.318091	1006
22	rs28479153	C	T	0.028827	1006
22	rs2340604	C	T	0.512922	1006
22	rs56149983	C	T	0.134195	1006
22	rs8140537	G	A	0.139165	1006
22	rs34353679	C	T	0.0188867	1006
22	rs8137535	C	T	0.143141	1006
22	rs117327817	G	A	0.0337972	1006
22	rs13053855	A	G	0.560636	1006
22	rs13056445	C	T	0.555666	1006
22	rs9617115	T	C	0.55666	1006
22	rs9617116	C	T	0.144135	1006
22	rs28708629	G	A	0.410537	1006
22	rs5771212	A	C	0.387674	1006
22	rs5771213	A	G	0.387674	1006
22	rs41283477	G	C	0.180915	1006
22	rs41283479	C	G	0.290258	1006
22	rs9617117	G	A	0.238569	1006
22	rs4838860	G	C	0.361829	1006
22	rs13054650	G	C	0.40159	1006
22	rs7288889	T	G	0.772366	1006
22	rs73187244	T	C	0.161034	1006
22	rs73187245	C	T	0.16004	1006
22	rs738338	A	G	0.239563	1006
22	rs5771215	C	A	0.377734	1006
22	rs11912419	C	T	0.163022	1006
22	rs1555050	C	T	0.770378	1006
22	rs5771217	G	T	0.380716	1006
22	rs4838812	A	G	0.766402	1006
22	rs75107793	G	A	0.0586481	1006
22	rs56036086	G	A	0.133201	1006
22	rs151004894	G	A	0.028827	1006
22	rs732405	T	G	0.729622	1006
22	rs73187247	C	T	0.133201	1006
22	rs974570	G	A	0.0994036	1006
22	rs143407472	G	A	0.0218688	1006
22	rs117826045	G	T	0.0159046	1006
22	rs738339	C	T	0.467197	1006
22	rs56308603	G	A	0.163022	1006
22	rs760756	G	A	0.2167	1006
22	rs2341366	A	G	0.223658	1006
22	rs2341367	T	C	0.748509	1006
22	rs148680758	G	A	0.00994036	1006
22	rs732710	C	T	0.2167	1006
22	rs4838813	C	T	0.0715706	1006
22	rs6537637	G	T	0.028827	1006
22	rs6537638	A	T	0.028827	1006
22	rs730559	T	G	0.217694	1006
22	rs145870754	C	T	0.0109344	1006
22	rs6537639	T	C	0.162028	1006
22	rs9617045	G	A	0.2167	1006
22	rs73187249	G	A	0.133201	1006
22	rs5771093	G	A	0.357853	1006
22	rs73187250	G	A	0.133201	1006
22	rs12152137	C	T	0.238569	1006
22	rs141511494	C	A	0.0188867	1006
22	rs77364321	C	T	0.0258449	1006
22	rs4084289	A	G	0.748509	1006
22	rs4084288	G	A	0.22664	1006
22	rs9628304	C	T	0.357853	1006
22	rs137919095	G	A	0.0218688	1006
22	rs5771095	C	T	0.357853	1006
22	rs112280002	A	G	0.00497018	1006
22	rs2272844	C	G	0.2167	1006
22	rs117073176	C	A	0.0258449	1006
22	rs115013776	G	A	0.026839	1006
22	rs3747941	A	G	0.814115	1006
22	rs8238	G	C	0.559642	1006
22	rs55810238	A	C	0.0675944	1006
22	rs6712	G	C	0.134195	1006
22	rs2272845	C	G	0.237575	1006
22	rs41283481	G	A	0.0159046	1006
22	rs5771096	T	C	0.93837	1006
22	rs151311757	G	A	0.0188867	1006
22	rs1009610	A	G	0.537773	1006
22	rs28668373	G	T	0.357853	1006
22	rs5771225	T	C	0.536779	1006
22	rs5771226	T	C	0.536779	1006
22	rs6010201	C	G	0.536779	1006
22	rs3747942	T	C	0.538767	1006
22	rs2272846	C	A	0.536779	1006
22	rs4395345	G	A	0.754473	1006
22	rs73187254	C	T	0.166004	1006
22	rs73187255	G	T	0.0666004	1006
22	rs4838861	C	T	0.577535	1006
22	rs4838814	C	G	0.578529	1006
22	rs9617047	A	G	0.00497018	1006
22	rs4838862	G	A	0.580517	1006
22	rs6010202	G	A	0.395626	1006
22	rs56109781	T	C	0.582505	1006
22	rs2294399	G	A	0.39662	1006
22	rs11913090	G	A	0.170974	1006
22	rs55914750	C	T	0.397614	1006
22	rs2272847	G	A	0.590457	1006
22	rs2272848	G	A	0.622266	1006
22	rs149039121	A	G	0.0139165	1006
22	rs5771102	G	C	0.612326	1006
22	rs760743	C	T	0.39662	1006
22	rs55958053	T	G	0.139165	1006
22	rs4602327	A	G	0.547714	1006
22	rs4611754	C	T	0.178926	1006
22	rs116517135	T	A	0.0735586	1006
22	rs142897683	G	A	0.00994036	1006
22	rs140144566	G	T	0.0328032	1006
22	rs73187260	C	G	0.0675944	1006
22	rs62239322	G	T	0.0964215	1006
22	rs2294401	C	T	0.180915	1006
22	rs36098069	C	T	0.0656064	1006
22	rs4838863	A	G	0.921471	1006
22	rs7292228	C	G	0.398608	1006
22	rs75505866	C	T	0.0218688	1006
22	rs5771237	G	C	0.591451	1006
22	rs73187263	C	T	0.106362	1006
22	rs5771104	G	A	0.397614	1006
22	rs11703673	C	T	0.324056	1006
22	rs5771238	A	G	0.0705765	1006
22	rs143617749	C	T	0.00894632	1006
22	rs4293651	G	A	0.0318091	1006
22	rs2013437	T	C	0.397614	1006
22	rs13058530	G	A	0.163022	1006
22	rs2013430	T	C	0.592445	1006
22	rs142133008	C	T	0.00894632	1006
22	rs909687	G	C	0.610338	1006
22	rs117539518	C	T	0.0129225	1006
22	rs2294402	T	G	0.413519	1006
22	rs2038049	G	C	0.397614	1006
22	rs143358267	C	T	0.0198807	1006
22	rs2272851	A	G	0.616302	1006
22	rs34163881	G	A	0.0109344	1006
22	rs2272852	G	A	0.0347913	1006
22	rs2281116	T	A	0.197813	1006
22	rs2038050	A	G	0.919483	1006
22	rs55955211	A	C	0.0616302	1006
22	rs35381394	G	A	0.0974155	1006
22	rs11912397	C	T	0.138171	1006
22	rs144625530	C	T	0.0218688	1006
22	rs34617177	C	T	0.0308151	1006
22	rs6537642	A	G	0.95328	1006
22	rs56036519	G	A	0.0109344	1006
22	rs2272854	C	G	0.400596	1006
22	rs11703226	T	C	0.441352	1006
22	rs17248273	A	G	0.395626	1006
22	rs5771107	T	A	0.164016	1006
22	rs61745994	C	T	0.0228628	1006
22	rs17013247	G	A	0.0218688	1006
22	rs149231425	C	T	0.0407555	1006
22	rs34455105	G	A	0.0695825	1006
22	rs9617121	G	C	0.00497018	1006
22	rs5771242	T	C	0.770378	1006
22	rs147906724	C	T	0.0198807	1006
22	rs5771243	G	A	0.397614	1006
22	rs73187269	C	T	0.138171	1006
22	rs4838865	A	G	0.777336	1006
22	rs139864746	C	T	0.0198807	1006
22	rs730937	G	A	0.028827	1006
22	rs730936	T	C	0.197813	1006
22	rs142384028	C	T	0.00894632	1006
22	rs146881202	C	T	0.00994036	1006
22	rs62239325	T	C	0.112326	1006
22	rs56133520	G	A	0.138171	1006
22	rs55899818	C	T	0.219682	1006
22	rs71318410	C	T	0.0656064	1006
22	rs35082019	C	T	0.0675944	1006
22	rs73187272	G	A	0.140159	1006
22	rs8184965	A	G	0.619284	1006
22	rs79823474	C	T	0.0129225	1006
22	rs6010212	A	G	0.0129225	1006
22	rs77256613	G	T	0.0129225	1006
22	rs80104211	C	G	0.0129225	1006
22	rs77767060	C	T	0.0129225	1006
22	rs62239326	G	A	0.148111	1006
22	rs78448184	G	A	0.0129225	1006
22	rs74846043	A	G	0.0129225	1006
22	rs75247270	C	T	0.0506958	1006
22	rs17248301	T	C	0.0129225	1006
22	rs17836662	G	A	0.407555	1006
22	rs76969909	G	A	0.0129225	1006
22	rs78956285	C	T	0.0129225	1006
22	rs75443122	G	A	0.0129225	1006
22	rs75807712	G	C	0.0129225	1006
22	rs118110114	C	A	0.0198807	1006
22	rs13055135	A	G	0.724652	1006
22	rs111569990	C	T	0.152087	1006
22	rs570409276	C	T	0.0407555	1006
22	rs5771256	G	A	0.727634	1006
22	rs5771258	C	A	0.739563	1006
22	rs73187275	T	G	0.0497018	1006
22	rs147380283	C	T	0.0178926	1006
22	rs5771259	G	A	0.154076	1006
22	rs7511006	T	C	0.404573	1006
22	rs9628271	A	G	0.738569	1006
22	rs140522351	G	A	0.0149105	1006
22	rs6010213	T	C	0.738569	1006
22	rs7290710	C	T	0.404573	1006
22	rs5771109	T	C	0.405567	1006
22	rs147363989	G	A	0.0168986	1006
22	rs113872034	G	A	0.166004	1006
22	rs6010216	C	T	0.736581	1006
22	rs118013066	T	C	0.0258449	1006
22	rs7290465	A	G	0.728628	1006
22	rs150530006	G	A	0.0258449	1006
22	rs11703790	T	C	0.132207	1006
22	rs5771266	G	A	0.134195	1006
22	rs7364173	T	C	0.405567	1006
22	rs5771270	G	A	0.402584	1006
22	rs13058062	T	C	0.735586	1006
22	rs5771271	G	A	0.120278	1006
22	rs2294404	G	A	0.153082	1006
22	rs76980022	C	G	0.0109344	1006
22	rs111248040	C	T	0.00994036	1006
22	rs61748567	G	A	0.00894632	1006
22	rs4838866	A	G	0.850895	1006
22	rs34402301	C	T	0.055666	1006
22	rs35820251	G	A	0.028827	1006
22	rs41283469	C	T	0.028827	1006
22	rs76646287	C	A	0.028827	1006
22	rs75455741	A	G	0.0298211	1006
22	rs738334	T	C	0.707753	1006
22	rs1555048	A	G	0.707753	1006
22	rs77003572	G	A	0.0318091	1006
22	rs909688	A	G	0.703777	1006
22	rs117898360	T	C	0.0328032	1006
22	rs79016563	G	A	0.0477137	1006
22	rs2341111	G	C	0.702783	1006
22	rs75847948	G	A	0.0318091	1006
22	rs77329779	A	G	0.0318091	1006
22	rs760746	C	G	0.0318091	1006
22	rs77032604	C	T	0.0328032	1006
22	rs2235354	C	T	0.0318091	1006
22	rs2072875	G	A	0.138171	1006
22	rs2076138	T	C	0.138171	1006
22	rs62239358	A	T	0.124254	1006
22	rs5771276	G	A	0.666998	1006
22	rs2002766	G	A	0.666998	1006
22	rs13433665	C	T	0.0347913	1006
22	rs5771280	A	T	0.700795	1006
22	rs5771281	A	G	0.700795	1006
22	rs2066770	G	A	0.0258449	1006
22	rs1129880	A	G	0.699801	1006
22	rs5771284	A	C	0.700795	1006
22	rs2072876	G	A	0.0318091	1006
22	rs2066773	G	A	0.0248509	1006
22	rs5771285	G	T	0.701789	1006
22	rs5771111	C	G	0.701789	1006
22	rs2235355	C	T	0.134195	1006
22	rs73187284	C	T	0.357853	1006
22	rs34422484	G	A	0.0318091	1006
22	rs742184	C	T	0.276342	1006
22	rs1076649	T	C	0.340954	1006
22	rs1076650	G	A	0.338966	1006
22	rs2267983	C	A	0.340954	1006
22	rs2267984	C	T	0.17495	1006
22	rs2267986	A	G	0.647117	1006
22	rs77551271	G	A	0.0367793	1006
22	rs3817818	C	G	0.519881	1006
22	rs2272855	C	T	0.526839	1006
22	rs2272857	A	G	0.744533	1006
22	rs11913279	G	C	0.152087	1006
22	rs9617126	C	T	0.323062	1006
22	rs2072877	C	T	0.0318091	1006
22	rs2072878	A	G	0.0318091	1006
22	rs41283473	G	A	0.00397614	1006
22	rs33932986	C	T	0.0218688	1006
22	rs9617128	C	T	0.742545	1006
22	rs2076139	T	C	0.743539	1006
22	rs742185	A	G	0.746521	1006
22	rs35792846	A	G	0.0208748	1006
22	rs760747	C	T	0.232604	1006
22	rs2066777	G	C	0.0139165	1006
22	rs36083586	G	A	0.114314	1006
22	rs2076140	A	C	0.712724	1006
22	rs742186	A	G	0.567594	1006
22	rs35018662	C	T	0.0337972	1006
22	rs34655450	C	T	0.11332	1006
22	rs2009788	T	G	0.712724	1006
22	rs35232755	C	A	0.114314	1006
22	rs117450593	G	A	0.0407555	1006
22	rs61760587	G	A	0.0367793	1006
22	rs34823637	G	T	0.0298211	1006
22	rs35481758	C	T	0.0298211	1006
22	rs909691	A	G	0.469185	1006
22	rs34778589	A	C	0.0775348	1006
22	rs1003969	T	C	0.455268	1006
22	rs2235356	G	A	0.470179	1006
22	rs909692	C	G	0.394632	1006
22	rs3761899	T	C	0.117296	1006
22	rs5771114	T	G	0.246521	1006
22	rs150685861	C	A	0.0328032	1006
22	rs185291950	G	T	0.0198807	1006
22	rs73437427	C	G	0.0646123	1006
22	rs79722256	C	T	0.0387674	1006
22	rs192890491	A	G	0.0129225	1006
22	rs5771295	A	G	0.236581	1006
22	rs4838869	G	A	0.418489	1006
22	rs4838870	C	T	0.457256	1006
22	rs4838815	A	G	0.460239	1006
22	rs1042979	G	C	0.983101	1006
22	rs5771118	T	C	0.741551	1006
22	rs6010224	A	C	0.462227	1006
22	rs6010225	A	G	0.462227	1006
22	rs6010226	G	A	0.420477	1006
22	rs76914436	C	G	0.0377734	1006
22	rs5771119	T	C	0.965209	1006
22	rs75930249	G	A	0.0139165	1006
22	rs28637964	G	T	0.537773	1006
22	rs139527301	C	T	0.0139165	1006
22	rs1127000	G	A	0.572565	1006
22	rs117265627	C	T	0.0328032	1006
22	rs28718510	T	G	0.573559	1006
22	rs28633213	T	C	0.519881	1006
22	rs76461841	C	A	0.0367793	1006
22	rs28418659	C	T	0.514911	1006
22	rs28611220	A	G	0.616302	1006
22	rs78659355	T	C	0.0387674	1006
22	rs147117578	C	G	0.0536779	1006
22	rs28540713	T	C	0.560636	1006
22	rs11547734	A	G	0.587475	1006
22	rs185630451	G	A	0.0139165	1006
22	rs111925803	C	T	0.261431	1006
22	rs28442189	C	G	0.442346	1006
22	rs11547728	C	T	0.479125	1006
22	rs80056853	C	A	0.0377734	1006
22	rs184568395	A	C	0.0109344	1006
22	rs35278490	G	C	0.0596421	1006
22	rs28404597	G	A	0.222664	1006
22	rs62621372	C	T	0.028827	1006
22	rs28497828	G	A	0.0298211	1006
22	rs11547731	T	C	0.639165	1006
22	rs28470336	T	C	0.0457256	1006
22	rs79966207	T	C	0.17495	1006
22	rs28504007	T	A	0.0298211	1006
22	rs111638781	C	G	0.0178926	1006
22	rs4076566	G	A	0.389662	1006
22	rs4075185	G	C	0.260437	1006
22	rs34407639	T	C	0.26839	1006
22	rs28564290	G	A	0.269384	1006
22	rs28553432	G	A	0.054672	1006
22	rs117199604	G	A	0.0308151	1006
22	rs55709850	G	T	0.285288	1006
22	rs140030949	G	C	0.0308151	1006
22	rs28366595	G	A	0.104374	1006
22	rs28513473	T	C	0.104374	1006
22	rs58705604	G	A	0.0228628	1006
22	rs117439977	G	A	0.0735586	1006
22	rs62241207	G	A	0.0328032	1006
22	rs28573806	T	C	0.399602	1006
22	rs28578714	T	C	0.399602	1006
22	rs28379706	T	C	0.399602	1006
22	rs28415976	A	G	0.316103	1006
22	rs77759477	C	G	0.0238569	1006
22	rs147264558	T	C	0.0198807	1006
22	rs28412679	T	C	0.472167	1006
22	rs28535173	G	T	0.734592	1006
22	rs114496424	T	G	0.0188867	1006
22	rs28607360	A	G	0.282306	1006
22	rs117274589	C	T	0.027833	1006
22	rs28396846	C	T	0.2833	1006
22	rs28455041	T	C	0.304175	1006
22	rs28581366	G	A	0.252485	1006
22	rs73188905	C	T	0.252485	1006
22	rs28394672	A	G	0.304175	1006
22	rs28483439	C	G	0.284294	1006
22	rs28625946	G	C	0.284294	1006
22	rs73437463	C	T	0.0298211	1006
22	rs62241209	G	A	0.175944	1006
22	rs28639985	C	T	0.2833	1006
22	rs28570650	T	C	0.304175	1006
22	rs28611014	C	T	0.253479	1006
22	rs28427539	A	G	0.284294	1006
22	rs115923827	G	A	0.0119284	1006
22	rs75224671	C	T	0.0198807	1006
22	rs28672672	G	A	0.0198807	1006
22	rs28473629	T	C	0.0198807	1006
22	rs68097952	A	G	0.285288	1006
22	rs28711487	T	C	0.296223	1006
22	rs28607359	G	T	0.284294	1006
22	rs28647660	A	G	0.0715706	1006
22	rs28534659	A	G	0.0387674	1006
22	rs73891214	G	A	0.0198807	1006
22	rs76879755	T	C	0.0298211	1006
22	rs28645770	T	G	0.223658	1006
22	rs78484472	C	G	0.0417495	1006
22	rs117284236	G	A	0.028827	1006
22	rs145268680	G	A	0.0178926	1006
22	rs117940427	C	A	0.0178926	1006
22	rs62241210	C	T	0.430417	1006
22	rs148919336	G	A	0.028827	1006
22	rs143713439	C	T	0.00795229	1006
22	rs67710834	G	C	0.390656	1006
22	rs62241211	C	A	0.408549	1006
22	rs78599223	T	A	0.0506958	1006
22	rs34544325	A	G	0.605368	1006
22	rs62241212	G	A	0.430417	1006
22	rs62241213	G	A	0.408549	1006
22	rs73437489	C	G	0.0308151	1006
22	rs62241216	A	G	0.474155	1006
22	rs73437491	G	A	0.0308151	1006
22	rs142227764	C	T	0.028827	1006
22	rs151210496	G	A	0.431412	1006
22	rs114420749	C	T	0.0308151	1006
22	rs72619588	T	G	0.435388	1006
22	rs73188911	C	T	0.0775348	1006
22	rs62241217	T	C	0.466203	1006
22	rs78955443	G	A	0.0298211	1006
22	rs62241218	T	C	0.466203	1006
22	rs62241220	G	A	0.430417	1006
22	rs35662666	C	T	0.184891	1006
22	rs118020266	C	G	0.0139165	1006
22	rs35729162	C	T	0.437376	1006
22	rs78854007	G	A	0.027833	1006
22	rs35197053	C	T	0.45328	1006
22	rs68069258	T	C	0.39165	1006
22	rs67286232	T	C	0.466203	1006
22	rs62241223	C	T	0.421471	1006
22	rs62241225	A	G	0.468191	1006
22	rs34244788	G	C	0.0308151	1006
22	rs11553142	C	T	0.0427435	1006
22	rs117291362	G	A	0.0139165	1006
22	rs73439304	G	A	0.0308151	1006
22	rs67248662	G	C	0.296223	1006
22	rs73439306	C	T	0.0149105	1006
22	rs68178377	C	T	0.292247	1006
22	rs73891220	G	A	0.313121	1006
22	rs117100828	C	T	0.0258449	1006
22	rs73439311	G	A	0.37674	1006
22	rs35759545	C	T	0.343936	1006
22	rs62241227	C	T	0.0695825	1006
22	rs62241228	T	C	0.34493	1006
22	rs78076701	G	A	0.0387674	1006
22	rs35812349	A	G	0.404573	1006
22	rs80243206	A	T	0.0208748	1006
22	rs62241230	C	T	0.324056	1006
22	rs11553143	C	T	0.0159046	1006
22	rs73439316	C	T	0.0337972	1006
22	rs141303849	T	C	0.0168986	1006
22	rs73439318	G	C	0.0337972	1006
22	rs74933135	G	A	0.0308151	1006
22	rs78060754	C	T	0.0894632	1006
22	rs73439320	A	G	0.0337972	1006
22	rs62241231	G	A	0.628231	1006
22	rs62241232	G	A	0.593439	1006
22	rs117044665	T	C	0.0139165	1006
22	rs67488807	T	C	0.406561	1006
22	rs62241233	T	C	0.327038	1006
22	rs146031404	C	A	0.0437376	1006
22	rs78477728	C	T	0.0447316	1006
22	rs35847018	T	C	0.0685885	1006
22	rs146310944	A	T	0.0298211	1006
22	rs62241236	G	T	0.59841	1006
22	rs62241237	C	T	0.630219	1006
22	rs73439323	T	C	0.0337972	1006
22	rs62241238	G	A	0.596421	1006
22	rs62241239	C	A	0.595427	1006
22	rs144337033	T	C	0.0437376	1006
22	rs183166435	A	C	0.0298211	1006
22	rs111715507	C	T	0.0337972	1006
22	rs62241241	A	G	0.371769	1006
22	rs62241242	A	C	0.407555	1006
22	rs112558821	T	C	0.0337972	1006
22	rs118067161	C	T	0.0298211	1006
22	rs73439331	G	A	0.0337972	1006
22	rs75339271	C	T	0.0894632	1006
22	rs67447900	A	G	0.40159	1006
22	rs140857239	A	G	0.00994036	1006
22	rs117747654	C	G	0.0139165	1006
22	rs62241243	T	C	0.40159	1006
22	rs117289563	C	T	0.0298211	1006
22	rs145681542	G	T	0.0139165	1006
22	rs4074135	T	C	0.405567	1006
22	rs76550697	A	C	0.0417495	1006
22	rs140933791	C	A	0.366799	1006
22	rs138111542	G	A	0.0188867	1006
22	rs140693299	G	T	0.0904573	1006
22	rs143135011	C	T	0.596421	1006
22	rs140763648	A	G	0.405567	1006
22	rs140286278	A	G	0.405567	1006
22	rs144356196	A	G	0.0934394	1006
22	rs148762611	A	G	0.328032	1006
22	rs182886673	G	A	0.0238569	1006
22	rs139814298	G	A	0.0308151	1006
22	rs140228812	C	T	0.0139165	1006
22	rs138883275	G	A	0.0139165	1006
22	rs141907324	T	G	0.405567	1006
22	rs149391318	C	T	0.0328032	1006
22	rs139779955	C	T	0.0149105	1006
22	rs36154708	C	T	0.0715706	1006
22	rs150947602	T	G	0.373757	1006
22	rs140833036	A	G	0.373757	1006
22	rs147821693	G	A	0.0198807	1006
22	rs141476490	C	G	0.372763	1006
22	rs36172631	A	G	0.321074	1006
22	rs36183785	T	C	0.300199	1006
22	rs149127232	A	C	0.164016	1006
22	rs146373984	T	C	0.369781	1006
22	rs146143398	T	G	0.227634	1006
22	rs139045789	C	T	0.388668	1006
22	rs150997450	G	T	0.0178926	1006
22	rs145165810	G	A	0.0168986	1006
22	rs150519056	T	C	0.026839	1006
22	rs36189634	A	T	0.346918	1006
22	rs181610147	G	A	0.0139165	1006
22	rs186314729	T	C	0.0914513	1006
22	rs368480466	T	G	0.0168986	1006
22	rs183436469	G	A	0.0218688	1006
22	rs187591537	A	G	0.224652	1006
22	rs111220633	C	T	0.026839	1006
22	rs59137481	A	G	0.10835	1006
22	rs67048095	A	G	0.140159	1006
22	rs74875961	T	A	0.0328032	1006
22	rs142322359	T	C	0.0168986	1006
22	rs73439336	G	A	0.10835	1006
22	rs28642259	C	T	0.33499	1006
22	rs79547416	C	T	0.0149105	1006
22	rs80327784	C	T	0.0914513	1006
22	rs28403232	A	G	0.10835	1006
22	rs28401210	G	A	0.10835	1006
22	rs74667571	G	A	0.0914513	1006
22	rs80299307	C	A	0.0208748	1006
22	rs139455278	A	C	0.0109344	1006
22	rs73439337	G	T	0.10835	1006
22	rs79330110	G	C	0.0914513	1006
22	rs28802688	A	G	0.109344	1006
22	rs73188924	C	A	0.208748	1006
22	rs117427058	G	A	0.028827	1006
22	rs62241244	T	C	0.775348	1006
22	rs62241246	C	T	0.0407555	1006
22	rs116877250	G	A	0.0178926	1006
22	rs28880677	G	A	0.33499	1006
22	rs574706392	C	T	0.0109344	1006
22	rs150003830	T	G	0.0178926	1006
22	rs28762414	G	A	0.109344	1006
22	rs28874946	C	T	0.10835	1006
22	rs28880317	C	T	0.0357853	1006
22	rs59374353	C	A	0.222664	1006
22	rs75041198	A	G	0.0208748	1006
22	rs118138778	A	G	0.0178926	1006
22	rs117017854	T	A	0.0914513	1006
22	rs28797322	C	A	0.109344	1006
22	rs28840684	C	T	0.10835	1006
22	rs116735347	C	G	0.0357853	1006
22	rs73188926	C	T	0.220676	1006
22	rs143922184	A	T	0.0178926	1006
22	rs57198842	G	C	0.104374	1006
22	rs79865452	A	G	0.0218688	1006
22	rs28645281	C	G	0.104374	1006
22	rs60225523	T	C	0.104374	1006
22	rs117553138	C	T	0.0149105	1006
22	rs28540936	G	A	0.0337972	1006
22	rs111945246	G	A	0.220676	1006
22	rs28638301	G	A	0.0984095	1006
22	rs73188928	C	A	0.220676	1006
22	rs28869343	A	G	0.387674	1006
22	rs28780804	T	C	0.10835	1006
22	rs73188929	G	A	0.222664	1006
22	rs28883654	G	A	0.104374	1006
22	rs80342148	A	G	0.0208748	1006
22	rs28500484	A	C	0.0139165	1006
22	rs75823085	A	G	0.0208748	1006
22	rs73188930	C	G	0.180915	1006
22	rs4073477	G	A	0.220676	1006
22	rs4073478	C	G	0.0178926	1006
22	rs28627610	A	G	0.94334	1006
22	rs60266930	C	T	0.0208748	1006
22	rs118062934	A	T	0.0178926	1006
22	rs73188931	T	C	0.0526839	1006
22	rs58971390	G	T	0.0208748	1006
22	rs76001475	G	A	0.0208748	1006
22	rs28482133	T	C	0.384692	1006
22	rs149602991	A	C	0.0208748	1006
22	rs77524564	G	A	0.10835	1006
22	rs28858209	A	C	0.10835	1006
22	rs66721116	G	A	0.10835	1006
22	rs118069320	C	T	0.0208748	1006
22	rs12158244	G	C	0.383698	1006
22	rs7511088	T	C	0.775348	1006
22	rs75156814	C	A	0.10835	1006
22	rs73439371	G	C	0.10835	1006
22	rs8135489	T	C	0.0208748	1006
22	rs10775809	A	T	0.10835	1006
22	rs7288680	C	T	0.0208748	1006
22	rs10775810	C	T	0.10338	1006
22	rs60708277	A	G	0.128231	1006
22	rs141515200	T	C	0.0506958	1006
22	rs12167247	T	C	0.0258449	1006
22	rs12166420	G	A	0.0238569	1006
22	rs145422594	G	A	0.0258449	1006
22	rs79496165	A	G	0.0894632	1006
22	rs8138238	A	T	0.32008	1006
22	rs147838603	G	A	0.0208748	1006
22	rs8141888	G	A	0.284294	1006
22	rs8136402	T	C	0.295229	1006
22	rs12168211	G	C	0.0178926	1006
22	rs78649731	C	G	0.0437376	1006
22	rs73188939	C	T	0.21173	1006
22	rs8139075	A	G	0.38171	1006
22	rs8141303	T	C	0.271372	1006
22	rs113754609	C	A	0.21173	1006
22	rs140511926	C	T	0.0178926	1006
22	rs76028323	T	C	0.0149105	1006
22	rs67980306	A	T	0.272366	1006
22	rs12158890	T	C	0.272366	1006
22	rs116093398	C	T	0.0198807	1006
22	rs118110322	G	C	0.0208748	1006
22	rs8142229	C	T	0.270378	1006
22	rs8140369	A	G	0.270378	1006
22	rs7290471	A	G	0.379722	1006
22	rs73188943	C	T	0.219682	1006
22	rs191010687	G	C	0.00695825	1006
22	rs7287079	G	A	0.0188867	1006
22	rs6520143	A	G	0.270378	1006
22	rs117122251	G	A	0.0159046	1006
22	rs117800321	C	T	0.0198807	1006
22	rs7511047	A	G	0.323062	1006
22	rs12158353	T	G	0.0188867	1006
22	rs7284516	T	G	0.0188867	1006
22	rs117865134	G	C	0.0198807	1006
22	rs189888590	G	A	0.0119284	1006
22	rs74664523	G	A	0.0198807	1006
22	rs7287773	C	T	0.266402	1006
22	rs78575967	C	T	0.224652	1006
22	rs111772357	C	T	0.0178926	1006
22	rs150559721	G	C	0.0178926	1006
22	rs55791675	G	A	0.26839	1006
22	rs58223188	T	C	0.378728	1006
22	rs78225146	A	G	0.0377734	1006
22	rs7286698	A	G	0.349901	1006
22	rs6520146	G	T	0.854871	1006
22	rs12163408	G	A	0.0954274	1006
22	rs117697857	A	G	0.0149105	1006
22	rs6520147	G	A	0.349901	1006
22	rs73188949	G	A	0.305169	1006
22	rs7286685	G	A	0.0377734	1006
22	rs112215987	A	G	0.0367793	1006
22	rs56169618	G	A	0.349901	1006
22	rs7287411	G	A	0.349901	1006
22	rs182414234	T	G	0.00695825	1006
22	rs78114507	C	A	0.0506958	1006
22	rs73439388	T	C	0.0228628	1006
22	rs11091006	G	A	0.0139165	1006
22	rs58852793	A	G	0.402584	1006
22	rs73439390	G	A	0.0377734	1006
22	rs12159089	G	A	0.402584	1006
22	rs8142016	C	T	0.378728	1006
22	rs7285132	A	T	0.678926	1006
22	rs117246629	G	T	0.0139165	1006
22	rs144900791	G	A	0.0149105	1006
22	rs12159165	C	G	0.379722	1006
22	rs12158382	G	T	0.379722	1006
22	rs140284135	C	G	0.0139165	1006
22	rs184455757	T	G	0.0129225	1006
22	rs62241885	A	G	0.379722	1006
22	rs138422062	C	T	0.0139165	1006
22	rs7510868	G	A	0.372763	1006
22	rs12157911	A	G	0.0367793	1006
22	rs4075443	A	G	0.379722	1006
22	rs12158196	A	G	0.378728	1006
22	rs56067900	G	A	0.272366	1006
22	rs56168974	A	G	0.274354	1006
22	rs114809320	C	T	0.0139165	1006
22	rs12160258	A	C	0.378728	1006
22	rs12159099	G	A	0.379722	1006
22	rs12159888	C	A	0.379722	1006
22	rs73172204	G	A	0.356859	1006
22	rs112094983	C	T	0.101392	1006
22	rs12159321	T	C	0.378728	1006
22	rs7511085	G	A	0.378728	1006
22	rs74712657	A	G	0.0864811	1006
22	rs147261066	C	T	0.0139165	1006
22	rs62241887	G	C	0.209742	1006
22	rs73172205	T	C	0.224652	1006
22	rs9628184	G	A	0.253479	1006
22	rs72490268	A	G	0.0964215	1006
22	rs60746132	G	A	0.0954274	1006
22	rs141460909	C	T	0.0149105	1006
22	rs143078692	G	A	0.0198807	1006
22	rs9616935	T	C	0.220676	1006
22	rs9616936	A	G	0.337972	1006
22	rs139100785	G	A	0.0139165	1006
22	rs12162889	G	A	0.0944334	1006
22	rs7511349	G	T	0.337972	1006
22	rs12163126	C	G	0.0944334	1006
22	rs12163129	C	T	0.10835	1006
22	rs9616819	T	C	0.337972	1006
22	rs9616944	T	C	0.337972	1006
22	rs6417776	A	G	0.337972	1006
22	rs79067317	A	C	0.335984	1006
22	rs7292268	G	A	0.235586	1006
22	rs149296439	G	A	0.0457256	1006
22	rs9616949	C	T	0.338966	1006
22	rs9616822	G	A	0.34493	1006
22	rs9616823	A	G	0.337972	1006
22	rs7285141	T	C	0.67495	1006
22	rs7284870	A	G	0.337972	1006
22	rs12162986	C	A	0.0944334	1006
22	rs7511513	C	T	0.337972	1006
22	rs9616951	C	T	0.337972	1006
22	rs7288269	C	T	0.337972	1006
22	rs7290829	T	A	0.337972	1006
22	rs9616952	C	G	0.337972	1006
22	rs111749933	A	T	0.265408	1006
22	rs12163500	T	C	0.0944334	1006
22	rs12162877	C	T	0.0944334	1006
22	rs140526034	C	T	0.0149105	1006
22	rs7511136	T	G	0.331014	1006
22	rs7511602	T	A	0.222664	1006
22	rs77332739	C	T	0.0944334	1006
22	rs9616835	C	A	0.222664	1006
22	rs112430043	G	T	0.140159	1006
22	rs117080795	C	T	0.0357853	1006
22	rs189101513	C	T	0.00894632	1006
22	rs12162983	C	G	0.32505	1006
22	rs59762075	T	C	0.32505	1006
22	rs7410305	G	A	0.222664	1006
22	rs9616842	A	G	0.32505	1006
22	rs143561392	C	T	0.0139165	1006
22	rs111793100	T	C	0.0228628	1006
22	rs7289750	G	C	0.32505	1006
22	rs7286808	T	C	0.32505	1006
22	rs111283004	C	T	0.222664	1006
22	rs116055311	T	C	0.0705765	1006
22	rs58925645	C	T	0.222664	1006
22	rs9616994	T	C	0.326044	1006
22	rs9616995	G	A	0.326044	1006
22	rs3934829	T	C	0.222664	1006
22	rs12162782	T	G	0.33996	1006
22	rs66519115	T	G	0.222664	1006
22	rs6520165	T	C	0.326044	1006
22	rs144690500	C	G	0.0337972	1006
22	rs9616843	T	C	0.326044	1006
22	rs9616996	A	G	0.326044	1006
22	rs7410303	T	C	0.327038	1006
22	rs7410465	G	T	0.326044	1006
22	rs7410482	G	A	0.318091	1006
22	rs7410343	A	T	0.326044	1006
22	rs6520168	A	C	0.326044	1006
22	rs11091015	T	G	0.326044	1006
22	rs8139476	C	T	0.315109	1006
22	rs7410540	G	A	0.222664	1006
22	rs12159194	C	T	0.0228628	1006
22	rs7410608	G	C	0.340954	1006
22	rs9616997	T	C	0.327038	1006
22	rs7511293	G	A	0.327038	1006
22	rs12163302	C	G	0.0954274	1006
22	rs77062663	G	A	0.055666	1006
22	rs76659987	G	A	0.0178926	1006
22	rs7511461	T	C	0.327038	1006
22	rs7511543	T	C	0.807157	1006
22	rs7510909	A	C	0.327038	1006
22	rs9616998	A	G	0.327038	1006
22	rs9616844	G	A	0.327038	1006
22	rs12163227	T	C	0.0964215	1006
22	rs12163230	T	C	0.0954274	1006
22	rs7410368	C	T	0.222664	1006
22	rs8185000	T	C	0.327038	1006
22	rs115593502	G	A	0.0139165	1006
22	rs12158901	G	A	0.0228628	1006
22	rs9637354	G	C	0.319085	1006
22	rs12163307	A	C	0.327038	1006
22	rs73172211	G	A	0.22167	1006
22	rs11091016	T	C	0.326044	1006
22	rs10854887	T	C	0.340954	1006
22	rs145946056	A	G	0.0139165	1006
22	rs5770931	T	C	0.327038	1006
22	rs5770942	A	G	0.327038	1006
22	rs5770960	G	C	0.664016	1006
22	rs5770967	A	G	0.327038	1006
22	rs5770813	C	T	0.327038	1006
22	rs5770982	A	G	0.319085	1006
22	rs2334095	T	A	0.328032	1006
22	rs116486105	A	G	0.0139165	1006
22	rs2334096	C	T	0.329026	1006
22	rs2334097	A	G	0.285288	1006
22	rs2334098	A	G	0.0904573	1006
22	rs2878116	A	G	0.115308	1006
22	rs139549509	G	A	0.0129225	1006
22	rs2878117	T	C	0.346918	1006
22	rs59570317	G	A	0.0964215	1006
22	rs12484396	A	G	0.104374	1006
22	rs12483990	T	C	0.104374	1006
22	rs5771043	G	A	0.326044	1006
22	rs113111175	C	T	0.0944334	1006
22	rs2334099	A	G	0.66501	1006
22	rs6010106	T	C	0.0228628	1006
22	rs74830978	A	G	0.0198807	1006
22	rs9616847	A	T	0.373757	1006
22	rs76949780	G	A	0.0954274	1006
22	rs4824127	A	C	0.32008	1006
22	rs55712763	G	C	0.0198807	1006
22	rs1005536	G	A	0.327038	1006
22	rs34841112	G	A	0.0785288	1006
22	rs2076712	G	T	0.319085	1006
22	rs5770850	T	C	0.0964215	1006
22	rs11091017	C	G	0.333002	1006
22	rs1134848	C	T	0.143141	1006
22	rs2273254	C	T	0.236581	1006
22	rs2273255	A	G	0.236581	1006
22	rs2273256	C	T	0.236581	1006
22	rs2273257	A	G	0.0964215	1006
22	rs2273258	G	A	0.22167	1006
22	rs2273259	T	C	0.333002	1006
22	rs5770859	A	G	0.340954	1006
22	rs5770869	C	T	0.641153	1006
22	rs5770872	C	T	0.633201	1006
22	rs13054572	C	T	0.300199	1006
22	rs12167996	A	T	0.300199	1006
22	rs9306550	T	C	0.754473	1006
22	rs5770779	T	C	0.733598	1006
22	rs5770890	C	G	0.647117	1006
22	rs11091018	C	G	0.190855	1006
22	rs11555194	T	G	0.0298211	1006
22	rs2070273	C	T	0.0964215	1006
22	rs118082496	C	A	0.0119284	1006
22	rs45528946	C	T	0.0397614	1006
22	rs4824131	G	C	0.661034	1006
22	rs45581534	T	C	0.0208748	1006
22	rs5770908	G	A	0.318091	1006
22	rs9617005	A	G	0.220676	1006
22	rs117618957	G	A	0.0139165	1006
22	rs13057311	G	A	0.296223	1006
22	rs118129949	C	G	0.0238569	1006
22	rs5770920	A	C	0.0954274	1006
22	rs12171249	G	A	0.295229	1006
22	rs62241890	G	T	0.0208748	1006
22	rs2273260	T	G	0.190855	1006
22	rs4824133	A	G	0.670974	1006
22	rs5770930	G	A	0.205765	1006
22	rs77923049	C	G	0.0258449	1006
22	rs76867505	C	T	0.0735586	1006
22	rs5770794	C	T	0.312127	1006
22	rs182690204	G	A	0.0238569	1006
22	rs113416558	T	C	0.299205	1006
22	rs79713091	G	A	0.0974155	1006
22	rs111249398	A	T	0.16501	1006
22	rs4824135	A	G	0.521869	1006
22	rs1056688	C	G	0.56163	1006
22	rs4824136	G	C	0.717694	1006
22	rs56269507	G	A	0.026839	1006
22	rs6010031	G	A	0.294235	1006
22	rs1076780	A	G	0.740557	1006
22	rs9617007	G	A	0.00397614	1006
22	rs76275199	G	A	0.083499	1006
22	rs761744	G	A	0.0437376	1006
22	rs756014	G	A	0.629225	1006
22	rs743038	C	T	0.563618	1006
22	rs1053764	A	G	0.0248509	1006
22	rs1053744	A	G	0.557654	1006
22	rs5770980	T	C	0.742545	1006
22	rs6010041	A	G	0.875746	1006
22	rs74598385	G	A	0.055666	1006
22	rs146470609	T	A	0.0168986	1006
22	rs9617010	G	C	0.612326	1006
22	rs77003593	G	C	0.0616302	1006
22	rs73172224	G	A	0.146123	1006
22	rs9617012	T	A	0.470179	1006
22	rs76437768	G	A	0.0675944	1006
22	rs11704222	A	G	0.146123	1006
22	rs11703397	G	A	0.146123	1006
22	rs556873965	T	C	0.00994036	1006
22	rs4824146	A	G	0.468191	1006
22	rs117541098	G	A	0.0666004	1006
22	rs2076713	G	A	0.146123	1006
22	rs79468232	G	A	0.0516899	1006
22	rs5771001	C	T	0.225646	1006
22	rs4824117	A	G	0.684891	1006
22	rs76745123	G	T	0.0656064	1006
22	rs4824118	C	T	0.363817	1006
22	rs4824119	C	G	0.468191	1006
22	rs4824148	A	G	0.620278	1006
22	rs138504849	C	T	0.0198807	1006
22	rs4824149	G	A	0.148111	1006
22	rs11703111	G	A	0.363817	1006
22	rs73441477	G	A	0.0854871	1006
22	rs2281439	G	A	0.184891	1006
22	rs58335489	G	A	0.0666004	1006
22	rs2073278	G	A	0.336978	1006
22	rs2236030	G	A	0.0606362	1006
22	rs2073279	T	C	0.466203	1006
22	rs77845866	G	C	0.00497018	1006
22	rs116404506	T	C	0.0675944	1006
22	rs5771037	C	T	0.0606362	1006
22	rs5771039	A	G	0.752485	1006
22	rs77398337	A	G	0.0666004	1006
22	rs9617015	A	G	0.465209	1006
22	rs77142290	C	T	0.0646123	1006
22	rs5771040	A	G	0.649105	1006
22	rs5771041	C	T	0.0636183	1006
22	rs2076714	C	T	0.527833	1006
22	rs74869804	C	G	0.0119284	1006
22	rs5771042	C	G	0.205765	1006
22	rs62241892	T	C	0.0357853	1006
22	rs12628196	G	A	0.146123	1006
22	rs1983679	G	A	0.466203	1006
22	rs41280563	A	G	0.200795	1006
22	rs9616852	C	A	0.466203	1006
22	rs55787804	G	A	0.364811	1006
22	rs73172226	G	A	0.0586481	1006
22	rs55996881	C	T	0.0228628	1006
22	rs5771044	C	T	0.745527	1006
22	rs79257539	G	T	0.0675944	1006
22	rs151333479	C	A	0.0208748	1006
22	rs9616781	T	C	0.872763	1006
22	rs188166428	C	G	0.00894632	1006
22	rs5771045	C	T	0.671968	1006
22	rs74676574	C	T	0.0198807	1006
22	rs80349658	T	C	0.100398	1006
22	rs74704633	G	A	0.145129	1006
22	rs12484539	G	A	0.0228628	1006
22	rs12484564	G	A	0.0228628	1006
22	rs12484567	G	A	0.0228628	1006
22	rs112344062	G	A	0.146123	1006
22	rs738683	A	G	0.739563	1006
22	rs5770841	G	A	0.0616302	1006
22	rs79438937	G	C	0.0208748	1006
22	rs57949435	G	T	0.137177	1006
22	rs57016867	C	T	0.0149105	1006
22	rs61584959	G	A	0.0675944	1006
22	rs4824152	A	G	0.752485	1006
22	rs4824153	C	T	0.467197	1006
22	rs11703890	G	A	0.205765	1006
22	rs9628190	G	C	0.677932	1006
22	rs147338216	G	A	0.0596421	1006
22	rs140999088	C	T	0.186879	1006
22	rs149886696	C	T	0.144135	1006
22	rs4824155	A	C	0.752485	1006
22	rs5771047	G	A	0.0616302	1006
22	rs76225192	C	A	0.0606362	1006
22	rs9616853	G	A	0.372763	1006
22	rs5770843	C	T	0.204771	1006
22	rs45515701	A	G	0.082505	1006
22	rs112806202	G	A	0.027833	1006
22	rs8142906	G	A	0.147117	1006
22	rs5771048	C	T	0.0616302	1006
22	rs78394368	A	G	0.0725646	1006
22	rs140470328	G	A	0.0178926	1006
22	rs9616854	G	A	0.465209	1006
22	rs117473936	G	A	0.00695825	1006
22	rs5771049	G	A	0.206759	1006
22	rs13056677	G	A	0.0894632	1006
22	rs2236031	C	T	0.171968	1006
22	rs13055726	T	C	0.132207	1006
22	rs41302603	G	A	0.0228628	1006
22	rs876278	C	G	0.0715706	1006
22	rs62239483	G	C	0.16004	1006
22	rs4342045	G	A	0.596421	1006
22	rs142343857	G	A	0.0178926	1006
22	rs2334100	C	T	0.124254	1006
22	rs79700370	C	T	0.055666	1006
22	rs2232873	G	A	0.109344	1006
22	rs2232875	G	A	0.0347913	1006
22	rs2232876	C	T	0.241551	1006
22	rs2232878	T	C	0.944334	1006
22	rs2232879	G	A	0.151093	1006
22	rs3747273	C	A	0.242545	1006
22	rs2232882	C	T	0.0258449	1006
22	rs2232883	C	T	0.139165	1006
22	rs74714772	C	T	0.100398	1006
22	rs2232884	G	A	0.0487078	1006
22	rs41280567	G	A	0.0178926	1006
22	rs2232885	G	A	0.213718	1006
22	rs2232887	G	A	0.0666004	1006
22	rs1055271	G	C	0.348907	1006
22	rs2232889	A	G	0.0407555	1006
22	rs56235139	G	A	0.0467197	1006
22	rs8140686	T	C	0.265408	1006
22	rs4824157	T	C	0.274354	1006
22	rs5771056	A	G	0.898608	1006
22	rs4824128	T	C	0.164016	1006
22	rs143433677	G	A	0.0516899	1006
22	rs9616855	G	A	0.0705765	1006
22	rs5771059	T	C	0.761431	1006
22	rs5771060	C	T	0.926441	1006
22	rs5771061	C	T	0.763419	1006
22	rs186288162	T	C	0.0347913	1006
22	rs111645743	T	C	0.144135	1006
22	rs7289208	A	G	0.682903	1006
22	rs139294480	T	C	0.0218688	1006
22	rs144030725	C	T	0.0586481	1006
22	rs134970	T	C	0.614314	1006
22	rs134971	C	T	0.895626	1006
22	rs191049620	G	A	0.00894632	1006
22	rs9616857	C	G	0.199801	1006
22	rs9616858	T	C	0.202783	1006
22	rs134972	A	G	0.894632	1006
22	rs134974	G	A	0.564612	1006
22	rs73172230	A	T	0.0497018	1006
22	rs9616859	A	C	0.201789	1006
22	rs134975	T	C	0.600398	1006
22	rs134976	T	A	0.468191	1006
22	rs34589122	A	C	0.0924453	1006
22	rs8138406	C	T	0.59841	1006
22	rs111895783	A	G	0.0497018	1006
22	rs146766056	G	A	0.0139165	1006
22	rs7292275	G	A	0.0685885	1006
22	rs11912319	A	G	0.0606362	1006
22	rs9616786	T	G	0.201789	1006
22	rs28375115	T	C	0.0516899	1006
22	rs78540291	G	A	0.199801	1006
22	rs134977	A	G	0.0685885	1006
22	rs7511557	G	C	0.761431	1006
22	rs8143078	G	C	0.761431	1006
22	rs8135083	G	A	0.761431	1006
22	rs5771063	A	G	0.931412	1006
22	rs150231411	C	T	0.0308151	1006
22	rs59566208	A	G	0.23161	1006
22	rs11705085	G	T	0.00795229	1006
22	rs73443336	A	G	0.23161	1006
22	rs147818580	G	T	0.0308151	1006
22	rs143042662	G	A	0.0308151	1006
22	rs41280569	A	G	0.0308151	1006
22	rs6009975	T	C	0.93837	1006
22	rs13056405	C	T	0.222664	1006
22	rs762671	C	A	0.232604	1006
22	rs762670	G	A	0.232604	1006
22	rs8136495	G	A	0.23161	1006
22	rs762669	G	A	0.200795	1006
22	rs114166322	G	A	0.0298211	1006
22	rs743615	G	A	0.260437	1006
22	rs128941	G	A	0.634195	1006
22	rs45577642	C	T	0.0328032	1006
22	rs74679952	C	T	0.0944334	1006
22	rs147072080	C	T	0.00695825	1006
22	rs131824	A	G	0.418489	1006
22	rs138952741	G	A	0.0616302	1006
22	rs41281543	C	G	0.0377734	1006
22	rs41282345	G	T	0.028827	1006
22	rs73891260	C	G	0.0318091	1006
22	rs141530541	G	A	0.0298211	1006
22	rs131823	T	C	0.934394	1006
22	rs45529631	T	C	0.0168986	1006
22	rs139624774	C	T	0.028827	1006
22	rs6010121	A	G	0.0318091	1006
22	rs6010122	T	C	0.0318091	1006
22	rs131822	A	G	0.430417	1006
22	rs6010123	A	G	0.0318091	1006
22	rs150121997	C	T	0.028827	1006
22	rs6009976	C	T	0.0318091	1006
22	rs6010124	T	A	0.0298211	1006
22	rs6009977	T	C	0.0318091	1006
22	rs145360172	A	G	0.00596421	1006
22	rs145759919	G	A	0.0387674	1006
22	rs12163404	C	T	0.0377734	1006
22	rs6010126	T	C	0.0318091	1006
22	rs6010127	T	C	0.0318091	1006
22	rs73172235	G	A	0.0516899	1006
22	rs73172237	A	C	0.0516899	1006
22	rs6010129	G	A	0.0318091	1006
22	rs115920265	A	G	0.0298211	1006
22	rs6009978	G	C	0.0318091	1006
22	rs6010131	G	A	0.0318091	1006
22	rs144039751	G	A	0.0298211	1006
22	rs77954081	G	A	0.0516899	1006
22	rs77737346	G	A	0.0347913	1006
22	rs75276302	G	A	0.0447316	1006
22	rs150184570	A	T	0.028827	1006
22	rs470120	G	A	0.104374	1006
22	rs76014823	G	A	0.0367793	1006
22	rs2032424	C	T	0.0646123	1006
22	rs140525	C	T	0.140159	1006
22	rs131817	A	G	0.528827	1006
22	rs73172241	C	T	0.176938	1006
22	rs75088399	C	T	0.0178926	1006
22	rs118022654	C	G	0.0407555	1006
22	rs138261040	G	A	0.0248509	1006
22	rs3091397	G	A	0.763419	1006
22	rs45499897	A	G	0.0705765	1006
22	rs17850507	C	T	0.0129225	1006
22	rs10854880	C	T	0.299205	1006
22	rs5770855	A	G	0.0715706	1006
22	rs56229588	T	C	0.0328032	1006
22	rs131815	C	T	0.299205	1006
22	rs118071675	A	C	0.0258449	1006
22	rs131814	G	A	0.61829	1006
22	rs140524	C	T	0.15507	1006
22	rs131813	A	G	0.772366	1006
22	rs41282347	C	T	0.0487078	1006
22	rs2782	T	C	0.61829	1006
22	rs12148	T	G	0.61829	1006
22	rs131811	G	A	0.0815109	1006
22	rs140523	C	G	0.61829	1006
22	rs41281527	G	T	0.0437376	1006
22	rs131808	G	C	0.61829	1006
22	rs131807	G	C	0.573559	1006
22	rs117290338	C	T	0.00994036	1006
22	rs74479613	C	T	0.0725646	1006
22	rs131806	C	G	0.572565	1006
22	rs145052206	C	G	0.0238569	1006
22	rs131805	T	C	0.775348	1006
22	rs11479	G	A	0.0715706	1006
22	rs112723255	C	T	0.054672	1006
22	rs1138404	A	T	0.0715706	1006
22	rs148641002	G	C	0.0437376	1006
22	rs131804	G	A	0.573559	1006
22	rs131802	A	G	0.154076	1006
22	rs131801	G	T	0.616302	1006
22	rs117675268	C	T	0.0248509	1006
22	rs470119	T	C	0.616302	1006
22	rs131800	A	G	0.95328	1006
22	rs74624637	C	T	0.0198807	1006
22	rs139023197	C	G	0.0437376	1006
22	rs141953471	C	T	0.0487078	1006
22	rs147291866	G	C	0.0437376	1006
22	rs117188300	G	T	0.0437376	1006
22	rs361725	T	C	0.635189	1006
22	rs140522	T	C	0.67992	1006
22	rs131798	T	G	0.779324	1006
22	rs131794	A	C	0.779324	1006
22	rs131793	G	A	0.779324	1006
22	rs131792	G	A	0.394632	1006
22	rs5770768	T	C	0.100398	1006
22	rs5770862	C	T	0.0666004	1006
22	rs118119439	G	A	0.0198807	1006
22	rs189739013	G	A	0.0218688	1006
22	rs73172252	G	A	0.144135	1006
22	rs78007348	C	T	0.0795229	1006
22	rs76997456	G	A	0.0437376	1006
22	rs4824129	A	G	0.777336	1006
22	rs62239506	G	A	0.138171	1006
22	rs6009980	T	C	0.0974155	1006
22	rs131790	G	A	0.393638	1006
22	rs5770863	A	G	0.0994036	1006
22	rs5770864	G	A	0.0974155	1006
22	rs5770865	A	T	0.0994036	1006
22	rs131789	G	A	0.392644	1006
22	rs5770867	T	C	0.102386	1006
22	rs5770868	T	C	0.0715706	1006
22	rs9616864	T	C	0.0805169	1006
22	rs131788	T	C	0.729622	1006
22	rs142338283	G	A	0.026839	1006
22	rs146657692	G	C	0.026839	1006
22	rs5770769	A	T	0.0884692	1006
22	rs58304765	A	G	0.084493	1006
22	rs470118	T	C	0.695825	1006
22	rs140521	C	A	0.703777	1006
22	rs5770871	G	A	0.083499	1006
22	rs9616789	G	A	0.0506958	1006
22	rs131787	C	T	0.562624	1006
22	rs131786	C	T	0.563618	1006
22	rs131785	G	A	0.706759	1006
22	rs5770874	C	A	0.135189	1006
22	rs1866	G	T	0.134195	1006
22	rs58111256	C	T	0.0536779	1006
22	rs17001607	A	T	0.0536779	1006
22	rs5770772	C	T	0.144135	1006
22	rs17001608	C	T	0.0526839	1006
22	rs113637408	C	T	0.0318091	1006
22	rs131784	G	A	0.72167	1006
22	rs5770773	C	T	0.0904573	1006
22	rs131783	C	T	0.538767	1006
22	rs190220916	C	T	0.0218688	1006
22	rs5770877	T	C	0.161034	1006
22	rs72619590	G	A	0.0536779	1006
22	rs131781	G	A	0.624254	1006
22	rs131780	C	G	0.248509	1006
22	rs188540585	C	T	0.0208748	1006
22	rs5770878	C	G	0.313121	1006
22	rs6009920	C	G	0.127237	1006
22	rs3752397	T	C	0.0427435	1006
22	rs6009986	A	G	0.243539	1006
22	rs738938	A	G	0.772366	1006
22	rs5770775	T	C	0.244533	1006
22	rs117800807	G	A	0.028827	1006
22	rs77135372	G	A	0.0377734	1006
22	rs7288373	G	T	0.120278	1006
22	rs41282351	C	G	0.05666	1006
22	rs117961389	C	A	0.124254	1006
22	rs5770881	T	C	0.0874751	1006
22	rs138547521	C	T	0.0129225	1006
22	rs5770882	A	G	0.728628	1006
22	rs5770883	C	T	0.0854871	1006
22	rs6009988	T	C	0.207753	1006
22	rs62239508	G	A	0.0337972	1006
22	rs116500907	G	T	0.0328032	1006
22	rs5770886	A	G	0.170974	1006
22	rs61746062	C	T	0.0874751	1006
22	rs140519	G	T	0.49503	1006
22	rs36062310	G	A	0.0407555	1006
22	rs131779	A	G	0.642147	1006
22	rs5770887	T	C	0.131213	1006
22	rs41281529	C	T	0.0994036	1006
22	rs7291641	C	T	0.0248509	1006
22	rs131778	A	G	0.517893	1006
22	rs9628208	T	C	0.0248509	1006
22	rs41281531	G	A	0.0656064	1006
22	rs6009989	A	G	0.0248509	1006
22	rs6009990	C	T	0.0248509	1006
22	rs73891280	C	T	0.0218688	1006
22	rs6520148	C	T	0.0248509	1006
22	rs6520149	G	A	0.0248509	1006
22	rs140753100	C	T	0.0119284	1006
22	rs6520150	T	C	0.0854871	1006
22	rs131777	C	T	0.624254	1006
22	rs6009921	G	A	0.0248509	1006
22	rs6009991	C	T	0.0248509	1006
22	rs76081526	G	A	0.0656064	1006
22	rs6009992	C	A	0.0248509	1006
22	rs139954992	G	A	0.0337972	1006
22	rs131776	C	T	0.493042	1006
22	rs10427934	C	G	0.0248509	1006
22	rs5770778	A	G	0.723658	1006
22	rs145907700	G	A	0.0218688	1006
22	rs112257051	T	C	0.0248509	1006
22	rs146974770	G	A	0.0248509	1006
22	rs148066176	T	C	0.0248509	1006
22	rs111857192	C	T	0.0248509	1006
22	rs113051123	A	G	0.0248509	1006
22	rs142975638	G	T	0.0477137	1006
22	rs56755969	A	G	0.0248509	1006
22	rs131775	A	G	0.493042	1006
22	rs58881858	C	T	0.0248509	1006
22	rs9306547	T	C	0.517893	1006
22	rs57956372	C	T	0.0238569	1006
22	rs141201550	A	G	0.0198807	1006
22	rs58101335	C	T	0.0238569	1006
22	rs57034289	A	G	0.0238569	1006
22	rs60997532	C	T	0.0248509	1006
22	rs58057169	A	C	0.0248509	1006
22	rs131774	G	C	0.518887	1006
22	rs131773	T	C	0.723658	1006
22	rs56003464	C	T	0.0218688	1006
22	rs56043219	A	G	0.0218688	1006
22	rs8136827	C	A	0.0218688	1006
22	rs6009923	G	A	0.0248509	1006
22	rs6009924	A	G	0.0248509	1006
22	rs6009993	C	T	0.0248509	1006
22	rs131772	T	C	0.493042	1006
22	rs6009994	A	G	0.0248509	1006
22	rs6009925	C	T	0.0248509	1006
22	rs6009995	A	C	0.0248509	1006
22	rs6009996	C	A	0.0248509	1006
22	rs6009998	G	T	0.0248509	1006
22	rs6009999	A	G	0.0248509	1006
22	rs58304462	T	C	0.0248509	1006
22	rs6009926	G	A	0.0248509	1006
22	rs56159515	T	C	0.0248509	1006
22	rs57525082	T	G	0.0248509	1006
22	rs28549096	G	A	0.0258449	1006
22	rs12157953	C	T	0.0248509	1006
22	rs6010000	A	G	0.0248509	1006
22	rs6010001	T	C	0.0248509	1006
22	rs11913340	G	A	0.0984095	1006
22	rs12167728	C	A	0.0218688	1006
22	rs131770	A	C	0.724652	1006
22	rs79989431	C	A	0.0397614	1006
22	rs149709639	T	C	0.0218688	1006
22	rs6010005	G	C	0.0248509	1006
22	rs9628209	G	C	0.0218688	1006
22	rs6009928	A	G	0.0248509	1006
22	rs6010006	C	T	0.0248509	1006
22	rs6010007	T	G	0.0248509	1006
22	rs12157655	A	C	0.0248509	1006
22	rs6009929	C	T	0.0248509	1006
22	rs6009930	G	C	0.0248509	1006
22	rs143305198	T	C	0.0337972	1006
22	rs6010008	G	C	0.0497018	1006
22	rs4824130	A	C	0.304175	1006
22	rs140518	C	T	0.693837	1006
22	rs9628177	G	A	0.0805169	1006
22	rs9628212	G	A	0.0815109	1006
22	rs9628178	A	G	0.0805169	1006
22	rs5770892	A	G	0.212724	1006
22	rs117637509	G	A	0.0516899	1006
22	rs28711204	T	C	0.028827	1006
22	rs73891281	G	A	0.0805169	1006
22	rs73891282	A	C	0.0805169	1006
22	rs73891283	C	T	0.028827	1006
22	rs5770893	G	T	0.0984095	1006
22	rs115812126	G	T	0.0656064	1006
22	rs74489771	G	C	0.0785288	1006
22	rs78789402	G	A	0.0596421	1006
22	rs3752396	C	G	0.204771	1006
22	rs131769	T	G	0.76839	1006
22	rs140517	G	C	0.563618	1006
22	rs131768	C	T	0.76839	1006
22	rs6010011	A	G	0.2833	1006
22	rs180833339	C	T	0.026839	1006
22	rs9628213	C	A	0.2833	1006
22	rs5770898	C	T	0.2833	1006
22	rs131767	A	G	0.76839	1006
22	rs140516	T	C	0.76839	1006
22	rs131766	C	T	0.489066	1006
22	rs11913936	G	A	0.0974155	1006
22	rs131764	T	C	0.76839	1006
22	rs131763	G	A	0.489066	1006
22	rs5770902	G	A	0.76839	1006
22	rs117397080	C	T	0.0497018	1006
22	rs117564340	C	T	0.0228628	1006
22	rs77157694	C	T	0.028827	1006
22	rs12157672	A	G	0.0606362	1006
22	rs5770903	G	A	0.0864811	1006
22	rs138508432	T	A	0.0149105	1006
22	rs5770904	T	A	0.0377734	1006
22	rs141639841	G	A	0.0149105	1006
22	rs149281387	G	A	0.028827	1006
22	rs2334104	G	A	0.0904573	1006
22	rs5770905	T	C	0.163022	1006
22	rs15195	C	T	0.0795229	1006
22	rs7238	A	G	0.0785288	1006
22	rs12160714	G	A	0.0715706	1006
22	rs73891288	T	A	0.0298211	1006
22	rs12160794	C	T	0.0715706	1006
22	rs2073605	A	G	0.0437376	1006
22	rs2073604	G	A	0.0417495	1006
22	rs41309651	T	C	0.0208748	1006
22	rs470117	C	T	0.460239	1006
22	rs2516557	C	T	0.0765408	1006
22	rs5770907	G	A	0.185885	1006
22	rs145985628	C	G	0.0377734	1006
22	rs117635543	G	A	0.0715706	1006
22	rs8142621	C	T	0.0298211	1006
22	rs131761	T	A	0.770378	1006
22	rs8137491	T	A	0.0656064	1006
22	rs2269385	G	A	0.0427435	1006
22	rs8141883	A	T	0.0656064	1006
22	rs2269384	C	T	0.0427435	1006
22	rs5770911	C	T	0.0377734	1006
22	rs34744246	G	A	0.0298211	1006
22	rs8142477	G	C	0.114314	1006
22	rs115743514	T	C	0.0427435	1006
22	rs131760	T	C	0.648111	1006
22	rs117323981	A	G	0.0377734	1006
22	rs17848459	G	T	0.0427435	1006
22	rs12627787	C	T	0.0427435	1006
22	rs76233096	G	A	0.0298211	1006
22	rs1557503	G	A	0.0427435	1006
22	rs5770912	T	C	0.170974	1006
22	rs5770913	A	G	0.180915	1006
22	rs1557502	C	T	0.17992	1006
22	rs8137301	C	T	0.0308151	1006
22	rs131759	G	A	0.483101	1006
22	rs187632508	G	A	0.0198807	1006
22	rs3752393	C	T	0.0765408	1006
22	rs73445514	C	T	0.0308151	1006
22	rs3213446	C	T	0.0427435	1006
22	rs3213445	T	C	0.0427435	1006
22	rs5770916	A	G	0.10835	1006
22	rs6520157	G	A	0.0298211	1006
22	rs131758	T	A	0.616302	1006
22	rs3810647	G	A	0.0337972	1006
22	rs8137478	G	C	0.0427435	1006
22	rs5770917	T	C	0.0377734	1006
22	rs3180872	G	C	0.0427435	1006
22	rs1056964	A	G	0.0427435	1006
22	rs17001634	C	G	0.0337972	1006
22	rs762677	G	A	0.0427435	1006
22	rs762676	A	G	0.0427435	1006
22	rs140514	A	G	0.479125	1006
22	rs2269382	C	T	0.0377734	1006
22	rs6010013	C	T	0.0715706	1006
22	rs62239538	C	T	0.0337972	1006
22	rs41282355	G	C	0.028827	1006
22	rs2269381	G	C	0.0377734	1006
22	rs143525998	G	C	0.00894632	1006
22	rs86337	C	A	0.569583	1006
22	rs131757	A	C	0.76839	1006
22	rs131756	C	T	0.525845	1006
22	rs6010014	G	C	0.0775348	1006
22	rs963980	C	A	0.642147	1006
22	rs131755	C	T	0.461233	1006
22	rs6010015	T	C	0.0775348	1006
22	rs6010016	A	G	0.0775348	1006
22	rs2283674	G	A	0.0775348	1006
22	rs131753	A	G	0.643141	1006
22	rs12158909	C	T	0.0775348	1006
22	rs6009931	T	G	0.0765408	1006
22	rs6009932	A	G	0.0775348	1006
22	rs5770922	A	G	0.0387674	1006
22	rs131752	T	C	0.545726	1006
22	rs1064344	G	A	0.0775348	1006
22	rs6010020	G	A	0.0775348	1006
22	rs80201391	C	T	0.0506958	1006
22	rs79948724	C	T	0.055666	1006
22	rs131751	A	G	0.0149105	1006
22	rs6009933	C	T	0.0785288	1006
22	rs131750	T	C	0.461233	1006
22	rs28584725	G	A	0.0775348	1006
22	rs9628182	A	T	0.0775348	1006
22	rs5770924	C	T	0.0377734	1006
22	rs131749	T	C	0.66004	1006
22	rs131748	G	A	0.582505	1006
22	rs131747	C	T	0.529821	1006
22	rs117149437	G	A	0.0298211	1006
22	rs62239540	A	G	0.0367793	1006
22	rs62239541	T	C	0.0367793	1006
22	rs62239542	G	T	0.0367793	1006
22	rs59934938	C	T	0.0367793	1006
22	rs131746	C	G	0.514911	1006
22	rs131745	C	A	0.514911	1006
22	rs76610029	C	T	0.0705765	1006
22	rs62239544	G	A	0.0347913	1006
22	rs7287960	G	A	0.0298211	1006
22	rs62239545	G	A	0.0367793	1006
22	rs58521696	G	A	0.0367793	1006
22	rs60498984	A	G	0.0367793	1006
22	rs57085762	C	A	0.0367793	1006
22	rs59714834	C	T	0.0367793	1006
22	rs62239547	A	G	0.0347913	1006
22	rs6010023	C	T	0.0755467	1006
22	rs140513	C	T	0.540755	1006
22	rs5770927	C	T	0.610338	1006
22	rs5770928	G	C	0.640159	1006
22	rs74525923	C	T	0.0298211	1006
22	rs12160352	T	C	0.0705765	1006
22	rs57580948	C	T	0.0367793	1006
22	rs3091399	A	G	0.483101	1006
22	rs60584594	A	G	0.0357853	1006
22	rs470116	G	C	0.516899	1006
22	rs58621547	T	C	0.0765408	1006
22	rs6010024	A	G	0.0775348	1006
22	rs117187472	C	T	0.0367793	1006
22	rs77245932	T	C	0.083499	1006
22	rs7284429	C	G	0.554672	1006
22	rs131744	G	A	0.632207	1006
22	rs75588487	T	C	0.0984095	1006
22	rs131743	T	C	0.633201	1006
22	rs131742	A	G	0.397614	1006
22	rs57687504	C	T	0.0666004	1006
22	rs9616877	G	A	0.0208748	1006
22	rs131741	C	T	0.633201	1006
22	rs76916354	G	A	0.0984095	1006
22	rs74737343	C	T	0.0298211	1006
22	rs3213444	G	A	0.0258449	1006
22	rs3213443	C	T	0.139165	1006
22	rs3213442	G	C	0.143141	1006
22	rs966020	A	G	0.418489	1006
22	rs55964650	C	T	0.117296	1006
22	rs140512	A	G	0.666998	1006
22	rs73445551	A	T	0.0357853	1006
22	rs73445553	C	G	0.0357853	1006
22	rs112645707	C	G	0.0506958	1006
22	rs131738	G	A	0.798211	1006
22	rs73445556	C	G	0.0506958	1006
22	rs142689450	G	T	0.0974155	1006
22	rs111478652	C	T	0.0506958	1006
22	rs6009937	T	C	0.0497018	1006
22	rs9628223	A	G	0.0506958	1006
22	rs9628224	G	A	0.0506958	1006
22	rs715524	C	T	0.797217	1006
22	rs715519	G	C	0.177932	1006
22	rs112974449	C	G	0.0497018	1006
22	rs75820512	G	A	0.0974155	1006
22	rs73445565	G	A	0.0516899	1006
22	rs73445567	C	T	0.0516899	1006
22	rs9616794	T	A	0.798211	1006
22	rs2238834	C	A	0.419483	1006
22	rs9616878	C	G	0.0765408	1006
22	rs9616879	C	G	0.0248509	1006
22	rs12169357	G	C	0.0516899	1006
22	rs74937467	T	A	0.0516899	1006
22	rs12168113	C	T	0.0516899	1006
22	rs78266797	C	T	0.0516899	1006
22	rs131737	C	T	0.685885	1006
22	rs73445578	G	A	0.0516899	1006
22	rs73445581	T	A	0.0516899	1006
22	rs41282359	C	A	0.0974155	1006
22	rs41282361	C	G	0.0238569	1006
22	rs6010025	G	T	0.127237	1006
22	rs6009938	C	G	0.127237	1006
22	rs139026351	G	A	0.0238569	1006
22	rs116947359	G	C	0.0656064	1006
22	rs56314791	C	T	0.0506958	1006
22	rs9616795	C	G	0.0238569	1006
22	rs3219201	G	A	0.687873	1006
22	rs41282363	C	T	0.0516899	1006
22	rs79047750	A	G	0.0516899	1006
22	rs916005	C	T	0.0248509	1006
22	rs45474596	C	T	0.0954274	1006
22	rs73172271	G	T	0.0397614	1006
22	rs78122887	G	A	0.0397614	1006
22	rs73445583	C	G	0.0516899	1006
22	rs73445585	T	C	0.0516899	1006
22	rs1140555	C	T	0.643141	1006
22	rs75465264	G	T	0.0516899	1006
22	rs131736	C	T	0.644135	1006
22	rs131735	G	A	0.592445	1006
22	rs4824114	C	G	0.71173	1006
22	rs131734	A	G	0.363817	1006
22	rs5770797	G	C	0.16004	1006
22	rs470115	A	G	0.828032	1006
22	rs35826039	C	T	0.374751	1006
22	rs11091008	C	T	0.132207	1006
22	rs117860744	C	T	0.082505	1006
22	rs78188508	G	C	0.0328032	1006
22	rs73445591	C	T	0.0516899	1006
22	rs131733	A	G	0.485089	1006
22	rs965618	A	G	0.735586	1006
22	rs74786443	G	A	0.0248509	1006
22	rs2269380	A	G	0.140159	1006
22	rs2269379	C	T	0.115308	1006
22	rs14136	G	A	0.0447316	1006
22	rs5770941	T	G	0.713718	1006
22	rs9616798	G	C	0.423459	1006
22	rs117802677	G	C	0.0248509	1006
22	rs112640312	C	T	0.0248509	1006
22	rs7285093	C	T	0.191849	1006
22	rs140510	T	C	0.512922	1006
22	rs131732	T	C	0.681909	1006
22	rs78370373	G	A	0.0874751	1006
22	rs131729	T	C	0.680915	1006
22	rs60469326	A	G	0.0516899	1006
22	rs131728	T	C	0.680915	1006
22	rs2334107	T	G	0.167992	1006
22	rs80333775	A	G	0.0586481	1006
22	rs131727	C	T	0.512922	1006
22	rs9616885	A	G	0.167992	1006
22	rs131724	C	T	0.76839	1006
22	rs56926656	T	A	0.0874751	1006
22	rs131722	A	G	0.653082	1006
22	rs6010030	C	G	0.0516899	1006
22	rs145891752	A	G	0.0248509	1006
22	rs2097226	A	G	0.601392	1006
22	rs55899990	G	T	0.0427435	1006
22	rs55982264	G	A	0.00497018	1006
22	rs113397237	A	G	0.0516899	1006
22	rs131720	T	C	0.706759	1006
22	rs131719	T	G	0.508946	1006
22	rs131718	C	T	0.597416	1006
22	rs9616886	C	T	0.026839	1006
22	rs72260	C	G	0.597416	1006
22	rs5770804	A	C	0.0427435	1006
22	rs3091400	G	T	0.769384	1006
22	rs139905430	C	T	0.0208748	1006
22	rs76733141	G	A	0.0626243	1006
22	rs75395540	T	C	0.0516899	1006
22	rs11912237	G	A	0.0884692	1006
22	rs28642909	G	C	0.0874751	1006
22	rs738937	C	T	0.0437376	1006
22	rs28465220	T	C	0.0874751	1006
22	rs9616887	A	G	0.026839	1006
22	rs9628229	G	A	0.204771	1006
22	rs11704557	G	T	0.026839	1006
22	rs73172277	C	T	0.0457256	1006
22	rs79823940	G	A	0.0874751	1006
22	rs6009939	G	T	0.202783	1006
22	rs76841085	G	A	0.0874751	1006
22	rs131717	G	C	0.572565	1006
22	rs5770805	T	C	0.775348	1006
22	rs7288050	C	T	0.478131	1006
22	rs8142033	G	A	0.0884692	1006
22	rs7288338	C	G	0.486083	1006
22	rs5770953	C	T	0.200795	1006
22	rs141494339	T	C	0.026839	1006
22	rs5741862	A	T	0.0626243	1006
22	rs6151429	T	C	0.0815109	1006
22	rs6151428	C	T	0.0497018	1006
22	rs762674	G	C	0.770378	1006
22	rs743616	G	C	0.528827	1006
22	rs6151425	G	A	0.0258449	1006
22	rs762673	G	A	0.77336	1006
22	rs873697	G	A	0.0477137	1006
22	rs6151424	G	T	0.026839	1006
22	rs6151423	G	A	0.0447316	1006
22	rs2071421	T	C	0.139165	1006
22	rs9616801	G	C	0.026839	1006
22	rs762672	T	C	0.771372	1006
22	rs1106788	G	A	0.026839	1006
22	rs6151419	G	A	0.159046	1006
22	rs6151416	G	A	0.0636183	1006
22	rs6151415	C	A	0.0626243	1006
22	rs6151413	C	A	0.0159046	1006
22	rs6151412	G	A	0.0516899	1006
22	rs6151408	G	C	0.0248509	1006
22	rs6151406	C	G	0.0417495	1006
22	rs6151405	T	C	0.0626243	1006
22	rs131715	G	A	0.426441	1006
22	rs762668	C	T	0.225646	1006
22	rs140125991	G	A	0.0198807	1006
22	rs131714	C	G	0.760437	1006
22	rs131713	G	A	0.387674	1006
22	rs77715663	G	C	0.0208748	1006
22	rs77841946	C	T	0.0586481	1006
22	rs131712	A	C	0.779324	1006
22	rs145121457	G	A	0.00695825	1006
22	rs142145605	T	G	0.0208748	1006
22	rs131711	C	G	0.779324	1006
22	rs5770957	T	C	0.672962	1006
22	rs5770807	T	C	0.39165	1006
22	rs9616892	C	G	0.0656064	1006
22	rs2341005	G	T	0.39662	1006
22	rs2341006	C	T	0.38668	1006
22	rs5770958	A	G	0.0457256	1006
22	rs5770959	C	G	0.384692	1006
22	rs147362804	C	T	0.0208748	1006
22	rs9616802	C	T	0.384692	1006
22	rs1003322	C	A	0.223658	1006
22	rs79086732	C	T	0.0208748	1006
22	rs5770961	G	C	0.383698	1006
22	rs131710	T	C	0.771372	1006
22	rs131709	G	T	0.415507	1006
22	rs149652589	G	C	0.0208748	1006
22	rs5770964	C	G	0.354871	1006
22	rs8139925	G	A	0.354871	1006
22	rs8140041	G	A	0.316103	1006
22	rs151207005	G	C	0.0208748	1006
22	rs7511322	C	A	0.340954	1006
22	rs7511341	C	T	0.340954	1006
22	rs9917543	T	A	0.316103	1006
22	rs78309468	G	A	0.0606362	1006
22	rs117163423	C	G	0.028827	1006
22	rs5770808	G	A	0.318091	1006
22	rs5770966	G	C	0.770378	1006
22	rs113959305	C	T	0.0447316	1006
22	rs5770974	C	T	0.341948	1006
22	rs80097620	A	G	0.0318091	1006
22	rs4040041	C	T	0.392644	1006
22	rs148201653	C	G	0.0506958	1006
22	rs6009942	C	T	0.722664	1006
22	rs6010035	G	A	0.722664	1006
22	rs117066176	C	T	0.0377734	1006
22	rs78222150	A	G	0.0318091	1006
22	rs78773185	G	A	0.0218688	1006
22	rs78940284	C	T	0.0228628	1006
22	rs76300267	A	G	0.0149105	1006
22	rs75126276	C	T	0.0208748	1006
22	rs9616896	T	C	0.206759	1006
22	rs8138438	A	G	0.444334	1006
22	rs134774	A	G	0.913519	1006
22	rs79874574	T	A	0.0377734	1006
22	rs117166798	T	C	0.0377734	1006
22	rs2341007	T	C	0.705765	1006
22	rs141730258	G	A	0.0377734	1006
22	rs148824175	T	C	0.0377734	1006
22	rs117983891	T	G	0.0149105	1006
22	rs9616897	C	A	0.22664	1006
22	rs79797315	C	T	0.0377734	1006
22	rs7285107	T	A	0.247515	1006
22	rs146867969	T	C	0.0377734	1006
22	rs138050140	T	C	0.0208748	1006
22	rs146197932	G	A	0.0377734	1006
22	rs6010037	C	T	0.0377734	1006
22	rs13057207	A	G	0.055666	1006
22	rs117720465	C	G	0.0377734	1006
22	rs9616807	G	A	0.104374	1006
22	rs6009944	T	C	0.0377734	1006
22	rs7287312	T	A	0.0258449	1006
22	rs188232986	A	T	0.0417495	1006
22	rs6009945	C	A	0.702783	1006
22	rs146680106	C	T	0.0377734	1006
22	rs35205773	C	G	0.222664	1006
22	rs5770979	A	G	0.985089	1006
22	rs111977147	C	T	0.0437376	1006
22	rs116911147	G	C	0.0377734	1006
22	rs8142140	C	T	0.220676	1006
22	rs77730706	G	A	0.0377734	1006
22	rs113046708	T	C	0.0377734	1006
22	rs9616809	G	A	0.0616302	1006
22	rs150689062	C	T	0.0377734	1006
22	rs6010039	A	T	0.0377734	1006
22	rs117063829	C	T	0.0377734	1006
22	rs9616810	C	T	0.223658	1006
22	rs145680326	C	T	0.00994036	1006
22	rs114890447	G	A	0.0377734	1006
22	rs6009946	C	T	0.255467	1006
22	rs6009947	G	A	0.0377734	1006
22	rs113446512	G	C	0.0437376	1006
22	rs6010040	T	G	0.217694	1006
22	rs149122548	C	G	0.0248509	1006
22	rs9616900	A	G	0.482107	1006
22	rs6010042	G	A	0.218688	1006
22	rs145709293	G	T	0.0377734	1006
22	rs80055960	C	T	0.0397614	1006
22	rs6010043	G	A	0.696819	1006
22	rs11912822	G	A	0.0397614	1006
22	rs11913876	T	C	0.256461	1006
22	rs12484068	C	T	0.2167	1006
22	rs8138300	C	G	0.488072	1006
22	rs140310676	C	T	0.0427435	1006
22	rs113631121	C	T	0.0387674	1006
22	rs113335228	C	T	0.0387674	1006
22	rs10854884	C	A	0.44831	1006
22	rs6010044	A	C	0.218688	1006
22	rs6010045	T	C	0.709742	1006
22	rs150488225	T	C	0.0397614	1006
22	rs138511532	A	G	0.0407555	1006
22	rs8138460	A	G	0.449304	1006
22	rs147362972	T	A	0.0258449	1006
22	rs137903954	G	A	0.0258449	1006
22	rs112566550	T	C	0.0258449	1006
22	rs112228159	C	T	0.0427435	1006
22	rs6010046	A	G	0.664016	1006
22	rs9616906	G	A	0.44831	1006
22	rs146554347	G	A	0.0447316	1006
22	rs1858756	G	A	0.491054	1006
22	rs9616812	C	T	0.491054	1006
22	rs117112804	G	A	0.0159046	1006
22	rs9616907	G	C	0.449304	1006
22	rs68174505	G	A	0.213718	1006
22	rs13053850	G	A	0.450298	1006
22	rs9616908	A	G	0.450298	1006
22	rs75265108	G	A	0.0357853	1006
22	rs713692	G	A	0.705765	1006
22	rs9628185	T	C	0.493042	1006
22	rs36006314	C	G	0.17992	1006
22	rs71311698	C	G	0.524851	1006
22	rs71311699	G	T	0.521869	1006
22	rs80259102	C	T	0.0407555	1006
22	rs78399651	G	T	0.0407555	1006
22	rs116289669	C	G	0.0407555	1006
22	rs118045310	C	G	0.0725646	1006
22	rs9616911	C	T	0.508946	1006
22	rs76982449	G	A	0.0129225	1006
22	rs77070082	C	T	0.0139165	1006
22	rs9616913	T	C	0.547714	1006
22	rs13054468	C	T	0.547714	1006
22	rs78162224	A	C	0.0725646	1006
22	rs12484572	G	A	0.175944	1006
22	rs9616914	G	A	0.431412	1006
22	rs9616915	T	C	0.508946	1006
22	rs7286601	T	G	0.45328	1006
22	rs7284093	C	T	0.139165	1006
22	rs9616933	G	T	0.0755467	1006
22	rs13054275	C	G	0.026839	1006
22	rs9616934	C	A	0.128231	1006
22	rs117641416	A	G	0.0129225	1006
22	rs113604661	C	T	0.0139165	1006
22	rs9616815	T	C	0.77336	1006
22	rs9616816	G	A	0.223658	1006
22	rs73174403	C	T	0.0765408	1006
22	rs75558741	G	A	0.0377734	1006
22	rs5770814	A	G	0.934394	1006
22	rs142550943	G	A	0.05666	1006
22	rs9616937	T	A	0.616302	1006
22	rs9680712	T	C	0.0755467	1006
22	rs5770988	C	A	0.110338	1006
22	rs7286929	G	A	0.153082	1006
22	rs73174406	C	T	0.0765408	1006
22	rs5770815	C	T	0.10835	1006
22	rs13056386	T	C	0.55169	1006
22	rs151047604	T	C	0.0139165	1006
22	rs4428117	G	A	0.139165	1006
22	rs6010056	C	T	0.138171	1006
22	rs13055562	G	A	0.529821	1006
22	rs76224556	C	T	0.0337972	1006
22	rs2341009	C	A	0.747515	1006
22	rs77452243	G	A	0.0407555	1006
22	rs118185620	G	A	0.028827	1006
22	rs8138473	C	T	0.230616	1006
22	rs8138603	C	G	0.146123	1006
22	rs8136450	T	C	0.77336	1006
22	rs73174411	C	T	0.0526839	1006
22	rs9616939	G	C	0.222664	1006
22	rs9616818	T	C	0.763419	1006
22	rs28735993	A	T	0.127237	1006
22	rs9616940	C	T	0.223658	1006
22	rs182177954	C	T	0.0149105	1006
22	rs9616941	C	T	0.128231	1006
22	rs9616942	G	A	0.120278	1006
22	rs1557620	T	C	0.817097	1006
22	rs4824116	C	T	0.0168986	1006
22	rs2157711	G	C	0.0168986	1006
22	rs13054536	C	A	0.689861	1006
22	rs1001469	A	G	0.817097	1006
22	rs736334	C	T	0.22167	1006
22	rs2341010	T	C	0.82505	1006
22	rs9616943	C	T	0.222664	1006
22	rs2341011	C	T	0.218688	1006
22	rs739365	C	T	0.307157	1006
22	rs75767639	C	G	0.0705765	1006
22	rs141909966	C	T	0.0129225	1006
22	rs58752786	G	C	0.183897	1006
22	rs58484441	A	G	0.194831	1006
22	rs12483981	G	A	0.181909	1006
22	rs80117130	G	C	0.027833	1006
22	rs73174414	G	T	0.0516899	1006
22	rs8141844	G	C	0.054672	1006
22	rs76179018	C	G	0.055666	1006
22	rs12628844	A	G	0.429423	1006
22	rs9968024	T	C	0.272366	1006
22	rs73174415	C	T	0.0765408	1006
22	rs113706174	C	G	0.0328032	1006
22	rs142356721	C	T	0.0765408	1006
22	rs73174417	C	T	0.055666	1006
22	rs5770992	A	G	0.12326	1006
22	rs6010060	A	G	0.0765408	1006
22	rs144913317	G	A	0.0188867	1006
22	rs2040487	A	G	0.398608	1006
22	rs9616945	G	A	0.158052	1006
22	rs76870387	C	T	0.0666004	1006
22	rs9616946	G	A	0.229622	1006
22	rs1024374	C	G	0.473161	1006
22	rs5770819	T	C	0.418489	1006
22	rs5770820	G	A	0.230616	1006
22	rs5770821	A	G	0.469185	1006
22	rs6009951	C	T	0.413519	1006
22	rs58155066	A	G	0.0606362	1006
22	rs9616947	C	T	0.387674	1006
22	rs144480800	C	T	0.0149105	1006
22	rs73174419	G	A	0.0596421	1006
22	rs6010061	C	T	0.409543	1006
22	rs58575791	C	G	0.0536779	1006
22	rs77189570	A	G	0.0337972	1006
22	rs9616948	A	G	0.167992	1006
22	rs2106111	G	C	0.571571	1006
22	rs61729471	G	A	0.026839	1006
22	rs77869422	C	T	0.05666	1006
22	rs28689705	G	T	0.183897	1006
22	rs76867462	C	T	0.0646123	1006
22	rs6009953	T	C	0.542744	1006
22	rs78342408	A	T	0.0596421	1006
22	rs12628091	T	C	0.0626243	1006
22	rs28688433	A	G	0.146123	1006
22	rs7291216	G	A	0.363817	1006
22	rs76239491	G	A	0.0228628	1006
22	rs9628187	C	T	0.200795	1006
22	rs6010062	G	A	0.352883	1006
22	rs6010063	A	G	0.423459	1006
22	rs76161499	C	T	0.0427435	1006
22	rs73174424	C	T	0.128231	1006
22	rs79183605	G	A	0.0586481	1006
22	rs6010065	G	C	0.424453	1006
22	rs117910162	T	C	0.0626243	1006
22	rs8136930	T	G	0.424453	1006
22	rs5770994	C	T	0.514911	1006
22	rs56207913	C	T	0.0606362	1006
22	rs12158487	C	A	0.0626243	1006
22	rs10451	G	A	0.286282	1006
22	rs7290955	C	G	0.0248509	1006
22	rs715584	G	T	0.389662	1006
22	rs715586	C	T	0.128231	1006
22	rs182459402	G	A	0.00397614	1006
22	rs192700691	C	T	0.054672	1006
22	rs5770995	G	C	0.418489	1006
22	rs5770996	C	T	0.420477	1006
22	rs6009957	T	C	0.28827	1006
22	rs76268556	C	T	0.0228628	1006
22	rs8137951	G	A	0.287276	1006
22	rs150488734	C	T	0.00795229	1006
22	rs8140772	C	T	0.0218688	1006
22	rs2301584	G	A	0.181909	1006
22	rs41281537	G	A	0.0218688	1006
22	rs756638	G	A	0.265408	1006
22	rs115712102	C	T	0.0198807	1006
22	rs5770824	T	C	0.0238569	1006
22	rs79725623	G	A	0.0805169	1006
22	rs4824147	T	C	0.950298	1006
22	rs9628245	G	C	0.37674	1006
22	rs5770825	C	G	0.736581	1006
22	rs1858748	T	C	0.709742	1006
22	rs73174435	C	T	0.0497018	1006
22	rs3810648	A	G	0.0646123	1006
22	rs76593947	T	C	0.0178926	1006
22	rs77216309	C	T	0.0119284	1006
22	rs73174437	C	T	0.0298211	1006
22	rs2285395	G	A	0.0606362	1006
22	rs6010067	G	C	0.0238569	1006
22	rs5770999	T	C	0.677932	1006
22	rs13056621	A	G	0.855865	1006
22	rs9616825	G	C	0.650099	1006
22	rs6010073	T	C	0.127237	1006
22	rs28516879	G	A	0.0765408	1006
22	rs56238942	A	G	0.0864811	1006
22	rs6009961	A	G	0.683897	1006
22	rs3788733	C	T	0.0944334	1006
22	rs3865764	G	A	0.942346	1006
22	rs2879914	T	C	0.361829	1006
22	rs3865766	C	T	0.437376	1006
22	rs8135434	T	C	0.0695825	1006
22	rs113391741	A	G	0.0775348	1006
22	rs113267916	C	T	0.0775348	1006
22	rs117315907	T	C	0.0775348	1006
22	rs117000254	T	G	0.0775348	1006
22	rs139620215	T	C	0.0129225	1006
22	rs5771006	G	A	0.159046	1006
22	rs34608236	T	G	0.166004	1006
22	rs142680588	A	G	0.0785288	1006
22	rs148968329	C	A	0.0775348	1006
22	rs8136603	A	T	0.0666004	1006
22	rs9616961	G	C	0.0775348	1006
22	rs181629058	G	A	0.0248509	1006
22	rs58895294	G	A	0.0208748	1006
22	rs61290853	A	G	0.367793	1006
22	rs147713773	G	C	0.0775348	1006
22	rs187225588	T	A	0.0646123	1006
22	rs34939255	A	G	0.242545	1006
22	rs142671391	G	C	0.0666004	1006
22	rs6010079	G	A	0.0755467	1006
22	rs9616963	A	G	0.0745527	1006
22	rs72619593	G	A	0.0974155	1006
22	rs148425445	G	T	0.0656064	1006
22	rs112565862	C	T	0.152087	1006
22	rs9616968	A	G	0.0725646	1006
22	rs9628250	T	C	0.260437	1006
22	rs3888396	T	C	0.156064	1006
22	rs142823097	C	T	0.0208748	1006
22	rs2238837	A	C	0.32505	1006
22	rs34726907	C	T	0.141153	1006
22	rs9616970	T	C	0.142147	1006
22	rs9616974	G	A	0.0785288	1006
22	rs9616975	C	A	0.0775348	1006
22	rs2519461	G	C	0.0775348	1006
22	rs28729663	G	A	0.158052	1006
22	rs9616832	T	C	0.0775348	1006
22	rs147475742	G	A	0.0367793	1006
22	rs9616980	C	G	0.0119284	1006
22	rs115055839	T	C	0.0775348	1006
22	rs114553188	G	T	0.0666004	1006
22	rs375798137	G	A	0.0666004	1006
22	rs9616985	T	C	0.0775348	1006
22	rs3896457	T	C	0.270378	1006
```
