## Supplementary material for "Characterization of shared and ancestry-specific signals driving complex traits using multi-ancestry fine-mapping": s1_ref.bim

```
22	rs6010195	0	50609904	T	G
22	rs62239297	0	50610354	G	T
22	rs118178636	0	50610598	T	G
22	rs6010198	0	50610628	G	A
22	rs76673347	0	50610863	A	G
22	rs139948926	0	50611546	C	T
22	rs73187233	0	50611915	C	G
22	rs9680643	0	50612184	C	T
22	rs4838858	0	50613093	C	T
22	rs4838859	0	50613202	G	A
22	rs75549088	0	50613314	G	A
22	rs2294397	0	50613714	A	G
22	rs182716744	0	50614386	G	A
22	rs5771204	0	50614476	T	C
22	rs5771206	0	50616806	A	G
22	rs73187236	0	50617726	C	T
22	rs9617114	0	50617884	C	T
22	rs7292533	0	50617968	T	C
22	rs149932269	0	50618045	G	A
22	rs6010152	0	50618278	A	G
22	rs11913282	0	50618641	C	T
22	rs2295226	0	50618738	G	A
22	rs2295225	0	50618797	C	G
22	rs77371730	0	50618958	C	T
22	rs76085806	0	50619907	A	G
22	rs5771209	0	50619920	A	G
22	rs28479153	0	50620200	C	T
22	rs2340604	0	50620456	C	T
22	rs56149983	0	50620508	C	T
22	rs8140537	0	50620567	G	A
22	rs34353679	0	50620583	C	T
22	rs8137535	0	50620867	C	T
22	rs117327817	0	50621107	G	A
22	rs13053855	0	50621268	A	G
22	rs13056445	0	50621366	C	T
22	rs9617115	0	50621433	T	C
22	rs9617116	0	50621973	C	T
22	rs28708629	0	50622197	G	A
22	rs5771212	0	50622214	A	C
22	rs5771213	0	50622227	A	G
22	rs41283477	0	50622404	G	C
22	rs41283479	0	50624082	C	G
22	rs9617117	0	50624110	G	A
22	rs4838860	0	50624909	G	C
22	rs13054650	0	50625079	G	C
22	rs7288889	0	50625166	T	G
22	rs73187244	0	50625271	T	C
22	rs73187245	0	50625449	C	T
22	rs738338	0	50625800	A	G
22	rs5771215	0	50626791	C	A
22	rs11912419	0	50627188	C	T
22	rs1555050	0	50627253	C	T
22	rs5771217	0	50627704	G	T
22	rs4838812	0	50628451	A	G
22	rs75107793	0	50628937	G	A
22	rs56036086	0	50628996	G	A
22	rs151004894	0	50629104	G	A
22	rs732405	0	50629292	T	G
22	rs73187247	0	50629872	C	T
22	rs974570	0	50630113	G	A
22	rs143407472	0	50630164	G	A
22	rs117826045	0	50630188	G	T
22	rs738339	0	50630670	C	T
22	rs56308603	0	50630794	G	A
22	rs760756	0	50630973	G	A
22	rs2341366	0	50631146	A	G
22	rs2341367	0	50631226	T	C
22	rs148680758	0	50631907	G	A
22	rs732710	0	50632505	C	T
22	rs4838813	0	50632869	C	T
22	rs6537637	0	50632963	G	T
22	rs6537638	0	50632964	A	T
22	rs730559	0	50633048	T	G
22	rs145870754	0	50633436	C	T
22	rs6537639	0	50633686	T	C
22	rs9617045	0	50633890	G	A
22	rs73187249	0	50634526	G	A
22	rs5771093	0	50634544	G	A
22	rs73187250	0	50634552	G	A
22	rs12152137	0	50634587	C	T
22	rs141511494	0	50634899	C	A
22	rs77364321	0	50634951	C	T
22	rs4084289	0	50635120	A	G
22	rs4084288	0	50635193	G	A
22	rs9628304	0	50635332	C	T
22	rs137919095	0	50635407	G	A
22	rs5771095	0	50635627	C	T
22	rs112280002	0	50635795	A	G
22	rs2272844	0	50635848	C	G
22	rs117073176	0	50636086	C	A
22	rs115013776	0	50636097	G	A
22	rs3747941	0	50637193	A	G
22	rs8238	0	50637597	G	C
22	rs55810238	0	50637625	A	C
22	rs6712	0	50637922	G	C
22	rs2272845	0	50638086	C	G
22	rs41283481	0	50638110	G	A
22	rs5771096	0	50638502	T	C
22	rs151311757	0	50638811	G	A
22	rs1009610	0	50638953	A	G
22	rs28668373	0	50639059	G	T
22	rs5771225	0	50639473	T	C
22	rs5771226	0	50639528	T	C
22	rs6010201	0	50639636	C	G
22	rs3747942	0	50639778	T	C
22	rs2272846	0	50639965	C	A
22	rs4395345	0	50641351	G	A
22	rs73187254	0	50642359	C	T
22	rs73187255	0	50642548	G	T
22	rs4838861	0	50642777	C	T
22	rs4838814	0	50642793	C	G
22	rs9617047	0	50642817	A	G
22	rs4838862	0	50643629	G	A
22	rs6010202	0	50644177	G	A
22	rs56109781	0	50644480	T	C
22	rs2294399	0	50644969	G	A
22	rs11913090	0	50645219	G	A
22	rs55914750	0	50645650	C	T
22	rs2272847	0	50646202	G	A
22	rs2272848	0	50646318	G	A
22	rs149039121	0	50646675	A	G
22	rs5771102	0	50646936	G	C
22	rs760743	0	50647375	C	T
22	rs55958053	0	50647448	T	G
22	rs4602327	0	50647966	A	G
22	rs4611754	0	50647969	C	T
22	rs116517135	0	50648002	T	A
22	rs142897683	0	50648099	G	A
22	rs140144566	0	50648223	G	T
22	rs73187260	0	50648481	C	G
22	rs62239322	0	50648482	G	T
22	rs2294401	0	50648577	C	T
22	rs36098069	0	50649297	C	T
22	rs4838863	0	50649545	A	G
22	rs7292228	0	50649560	C	G
22	rs75505866	0	50650418	C	T
22	rs5771237	0	50650597	G	C
22	rs73187263	0	50651785	C	T
22	rs5771104	0	50651839	G	A
22	rs11703673	0	50652427	C	T
22	rs5771238	0	50652546	A	G
22	rs143617749	0	50652678	C	T
22	rs4293651	0	50652771	G	A
22	rs2013437	0	50652866	T	C
22	rs13058530	0	50653018	G	A
22	rs2013430	0	50653099	T	C
22	rs142133008	0	50653512	C	T
22	rs909687	0	50653895	G	C
22	rs117539518	0	50654186	C	T
22	rs2294402	0	50654428	T	G
22	rs2038049	0	50654888	G	C
22	rs143358267	0	50654906	C	T
22	rs2272851	0	50655098	A	G
22	rs34163881	0	50655543	G	A
22	rs2272852	0	50655676	G	A
22	rs2281116	0	50656053	T	A
22	rs2038050	0	50656096	A	G
22	rs55955211	0	50656109	A	C
22	rs35381394	0	50656428	G	A
22	rs11912397	0	50657112	C	T
22	rs144625530	0	50657982	C	T
22	rs34617177	0	50658045	C	T
22	rs6537642	0	50658053	A	G
22	rs56036519	0	50658261	G	A
22	rs2272854	0	50658274	C	G
22	rs11703226	0	50658424	T	C
22	rs17248273	0	50658570	A	G
22	rs5771107	0	50658698	T	A
22	rs61745994	0	50659275	C	T
22	rs17013247	0	50659380	G	A
22	rs149231425	0	50659598	C	T
22	rs34455105	0	50660137	G	A
22	rs9617121	0	50661600	G	C
22	rs5771242	0	50661869	T	C
22	rs147906724	0	50661881	C	T
22	rs5771243	0	50662037	G	A
22	rs73187269	0	50663421	C	T
22	rs4838865	0	50664612	A	G
22	rs139864746	0	50665306	C	T
22	rs730937	0	50665776	G	A
22	rs730936	0	50665860	T	C
22	rs142384028	0	50665863	C	T
22	rs146881202	0	50665904	C	T
22	rs62239325	0	50666087	T	C
22	rs56133520	0	50666223	G	A
22	rs55899818	0	50666507	C	T
22	rs71318410	0	50666615	C	T
22	rs35082019	0	50666781	C	T
22	rs73187272	0	50667565	G	A
22	rs8184965	0	50668807	A	G
22	rs79823474	0	50669287	C	T
22	rs6010212	0	50669373	A	G
22	rs77256613	0	50669642	G	T
22	rs80104211	0	50669926	C	G
22	rs77767060	0	50670063	C	T
22	rs62239326	0	50670149	G	A
22	rs78448184	0	50670416	G	A
22	rs74846043	0	50670652	A	G
22	rs75247270	0	50671333	C	T
22	rs17248301	0	50672097	T	C
22	rs17836662	0	50672154	G	A
22	rs76969909	0	50672228	G	A
22	rs78956285	0	50672233	C	T
22	rs75443122	0	50672239	G	A
22	rs75807712	0	50672250	G	C
22	rs118110114	0	50672451	C	A
22	rs13055135	0	50672479	A	G
22	rs111569990	0	50673250	C	T
22	rs570409276	0	50673438	C	T
22	rs5771256	0	50674232	G	A
22	rs5771258	0	50675648	C	A
22	rs73187275	0	50675698	T	G
22	rs147380283	0	50675882	C	T
22	rs5771259	0	50675962	G	A
22	rs7511006	0	50676259	T	C
22	rs9628271	0	50676459	A	G
22	rs140522351	0	50676684	G	A
22	rs6010213	0	50676839	T	C
22	rs7290710	0	50677454	C	T
22	rs5771109	0	50678571	T	C
22	rs147363989	0	50679178	G	A
22	rs113872034	0	50679436	G	A
22	rs6010216	0	50679471	C	T
22	rs118013066	0	50679678	T	C
22	rs7290465	0	50679758	A	G
22	rs150530006	0	50680015	G	A
22	rs11703790	0	50680133	T	C
22	rs5771266	0	50680490	G	A
22	rs7364173	0	50681029	T	C
22	rs5771270	0	50682865	G	A
22	rs13058062	0	50684296	T	C
22	rs5771271	0	50684312	G	A
22	rs2294404	0	50684708	G	A
22	rs76980022	0	50684968	C	G
22	rs111248040	0	50685051	C	T
22	rs61748567	0	50685332	G	A
22	rs4838866	0	50685508	A	G
22	rs34402301	0	50686371	C	T
22	rs35820251	0	50686830	G	A
22	rs41283469	0	50687178	C	T
22	rs76646287	0	50687328	C	A
22	rs75455741	0	50687595	A	G
22	rs738334	0	50688235	T	C
22	rs1555048	0	50688348	A	G
22	rs77003572	0	50689002	G	A
22	rs909688	0	50689030	A	G
22	rs117898360	0	50689900	T	C
22	rs79016563	0	50690050	G	A
22	rs2341111	0	50690322	G	C
22	rs75847948	0	50690365	G	A
22	rs77329779	0	50690512	A	G
22	rs760746	0	50690974	C	G
22	rs77032604	0	50691285	C	T
22	rs2235354	0	50691709	C	T
22	rs2072875	0	50692028	G	A
22	rs2076138	0	50692115	T	C
22	rs62239358	0	50692469	A	T
22	rs5771276	0	50692562	G	A
22	rs2002766	0	50692966	G	A
22	rs13433665	0	50693158	C	T
22	rs5771280	0	50693340	A	T
22	rs5771281	0	50693479	A	G
22	rs2066770	0	50693889	G	A
22	rs1129880	0	50694297	A	G
22	rs5771284	0	50695270	A	C
22	rs2072876	0	50695370	G	A
22	rs2066773	0	50695500	G	A
22	rs5771285	0	50695908	G	T
22	rs5771111	0	50695946	C	G
22	rs2235355	0	50696648	C	T
22	rs73187284	0	50696662	C	T
22	rs34422484	0	50696678	G	A
22	rs742184	0	50697119	C	T
22	rs1076649	0	50697518	T	C
22	rs1076650	0	50697636	G	A
22	rs2267983	0	50698157	C	A
22	rs2267984	0	50698337	C	T
22	rs2267986	0	50698731	A	G
22	rs77551271	0	50699164	G	A
22	rs3817818	0	50699331	C	G
22	rs2272855	0	50699404	C	T
22	rs2272857	0	50699668	A	G
22	rs11913279	0	50700347	G	C
22	rs9617126	0	50700723	C	T
22	rs2072877	0	50702970	C	T
22	rs2072878	0	50703059	A	G
22	rs41283473	0	50703560	G	A
22	rs33932986	0	50704028	C	T
22	rs9617128	0	50704267	C	T
22	rs2076139	0	50704661	T	C
22	rs742185	0	50705059	A	G
22	rs35792846	0	50705180	A	G
22	rs760747	0	50705304	C	T
22	rs2066777	0	50705547	G	C
22	rs36083586	0	50706381	G	A
22	rs2076140	0	50706546	A	C
22	rs742186	0	50706691	A	G
22	rs35018662	0	50707012	C	T
22	rs34655450	0	50707522	C	T
22	rs2009788	0	50707537	T	G
22	rs35232755	0	50707541	C	A
22	rs117450593	0	50708291	G	A
22	rs61760587	0	50709226	G	A
22	rs34823637	0	50709415	G	T
22	rs35481758	0	50709416	C	T
22	rs909691	0	50709495	A	G
22	rs34778589	0	50709957	A	C
22	rs1003969	0	50709987	T	C
22	rs2235356	0	50710349	G	A
22	rs909692	0	50710633	C	G
22	rs3761899	0	50710810	T	C
22	rs5771114	0	50711722	T	G
22	rs150685861	0	50711774	C	A
22	rs185291950	0	50712033	G	T
22	rs73437427	0	50712217	C	G
22	rs79722256	0	50712247	C	T
22	rs192890491	0	50712273	A	G
22	rs5771295	0	50712310	A	G
22	rs4838869	0	50713371	G	A
22	rs4838870	0	50713375	C	T
22	rs4838815	0	50713409	A	G
22	rs1042979	0	50713866	G	C
22	rs5771118	0	50714289	T	C
22	rs6010224	0	50714491	A	C
22	rs6010225	0	50714541	A	G
22	rs6010226	0	50714616	G	A
22	rs76914436	0	50714964	C	G
22	rs5771119	0	50715029	T	C
22	rs75930249	0	50715888	G	A
22	rs28637964	0	50715973	G	T
22	rs139527301	0	50716010	C	T
22	rs1127000	0	50716167	G	A
22	rs117265627	0	50716480	C	T
22	rs28718510	0	50717129	T	G
22	rs28633213	0	50717547	T	C
22	rs76461841	0	50717787	C	A
22	rs28418659	0	50717833	C	T
22	rs28611220	0	50718397	A	G
22	rs78659355	0	50718757	T	C
22	rs147117578	0	50718793	C	G
22	rs28540713	0	50719165	T	C
22	rs11547734	0	50719251	A	G
22	rs185630451	0	50719652	G	A
22	rs111925803	0	50719976	C	T
22	rs28442189	0	50720181	C	G
22	rs11547728	0	50720622	C	T
22	rs80056853	0	50720802	C	A
22	rs184568395	0	50720874	A	C
22	rs35278490	0	50720904	G	C
22	rs28404597	0	50721003	G	A
22	rs62621372	0	50721492	C	T
22	rs28497828	0	50721756	G	A
22	rs11547731	0	50722134	T	C
22	rs28470336	0	50722167	T	C
22	rs79966207	0	50722408	T	C
22	rs28504007	0	50722911	T	A
22	rs111638781	0	50723411	C	G
22	rs4076566	0	50723474	G	A
22	rs4075185	0	50723501	G	C
22	rs34407639	0	50723568	T	C
22	rs28564290	0	50723608	G	A
22	rs28553432	0	50724207	G	A
22	rs117199604	0	50724593	G	A
22	rs55709850	0	50724733	G	T
22	rs140030949	0	50725237	G	C
22	rs28366595	0	50725301	G	A
22	rs28513473	0	50725553	T	C
22	rs58705604	0	50726627	G	A
22	rs117439977	0	50726673	G	A
22	rs62241207	0	50727782	G	A
22	rs28573806	0	50727792	T	C
22	rs28578714	0	50727921	T	C
22	rs28379706	0	50728062	T	C
22	rs28415976	0	50730220	A	G
22	rs77759477	0	50730304	C	G
22	rs147264558	0	50730319	T	C
22	rs28412679	0	50730320	T	C
22	rs28535173	0	50730458	G	T
22	rs114496424	0	50730972	T	G
22	rs28607360	0	50731310	A	G
22	rs117274589	0	50731425	C	T
22	rs28396846	0	50731808	C	T
22	rs28455041	0	50731903	T	C
22	rs28581366	0	50732510	G	A
22	rs73188905	0	50733227	C	T
22	rs28394672	0	50733623	A	G
22	rs28483439	0	50733678	C	G
22	rs28625946	0	50733818	G	C
22	rs73437463	0	50734244	C	T
22	rs62241209	0	50734392	G	A
22	rs28639985	0	50734418	C	T
22	rs28570650	0	50734462	T	C
22	rs28611014	0	50734890	C	T
22	rs28427539	0	50735230	A	G
22	rs115923827	0	50735604	G	A
22	rs75224671	0	50735872	C	T
22	rs28672672	0	50736308	G	A
22	rs28473629	0	50736409	T	C
22	rs68097952	0	50736787	A	G
22	rs28711487	0	50737129	T	C
22	rs28607359	0	50737584	G	T
22	rs28647660	0	50738434	A	G
22	rs28534659	0	50738930	A	G
22	rs73891214	0	50739049	G	A
22	rs76879755	0	50739442	T	C
22	rs28645770	0	50739989	T	G
22	rs78484472	0	50740041	C	G
22	rs117284236	0	50740268	G	A
22	rs145268680	0	50740857	G	A
22	rs117940427	0	50740999	C	A
22	rs62241210	0	50741504	C	T
22	rs148919336	0	50741882	G	A
22	rs143713439	0	50741953	C	T
22	rs67710834	0	50742346	G	C
22	rs62241211	0	50742611	C	A
22	rs78599223	0	50742721	T	A
22	rs34544325	0	50742935	A	G
22	rs62241212	0	50743510	G	A
22	rs62241213	0	50743827	G	A
22	rs73437489	0	50744339	C	G
22	rs62241216	0	50744821	A	G
22	rs73437491	0	50745039	G	A
22	rs142227764	0	50745751	C	T
22	rs151210496	0	50745902	G	A
22	rs114420749	0	50746612	C	T
22	rs72619588	0	50746656	T	G
22	rs73188911	0	50746706	C	T
22	rs62241217	0	50746955	T	C
22	rs78955443	0	50747058	G	A
22	rs62241218	0	50747101	T	C
22	rs62241220	0	50747507	G	A
22	rs35662666	0	50747598	C	T
22	rs118020266	0	50747901	C	G
22	rs35729162	0	50747995	C	T
22	rs78854007	0	50748307	G	A
22	rs35197053	0	50748325	C	T
22	rs68069258	0	50748930	T	C
22	rs67286232	0	50748943	T	C
22	rs62241223	0	50749197	C	T
22	rs62241225	0	50749352	A	G
22	rs34244788	0	50750218	G	C
22	rs11553142	0	50750481	C	T
22	rs117291362	0	50750835	G	A
22	rs73439304	0	50750879	G	A
22	rs67248662	0	50751529	G	C
22	rs73439306	0	50751678	C	T
22	rs68178377	0	50752150	C	T
22	rs73891220	0	50752169	G	A
22	rs117100828	0	50752769	C	T
22	rs73439311	0	50753334	G	A
22	rs35759545	0	50753676	C	T
22	rs62241227	0	50753728	C	T
22	rs62241228	0	50753973	T	C
22	rs78076701	0	50754286	G	A
22	rs35812349	0	50754363	A	G
22	rs80243206	0	50754445	A	T
22	rs62241230	0	50754466	C	T
22	rs11553143	0	50754512	C	T
22	rs73439316	0	50754772	C	T
22	rs141303849	0	50755109	T	C
22	rs73439318	0	50755907	G	C
22	rs74933135	0	50756026	G	A
22	rs78060754	0	50756048	C	T
22	rs73439320	0	50756452	A	G
22	rs62241231	0	50757112	G	A
22	rs62241232	0	50757348	G	A
22	rs117044665	0	50757365	T	C
22	rs67488807	0	50757470	T	C
22	rs62241233	0	50757541	T	C
22	rs146031404	0	50757579	C	A
22	rs78477728	0	50757654	C	T
22	rs35847018	0	50757680	T	C
22	rs146310944	0	50758394	A	T
22	rs62241236	0	50758701	G	T
22	rs62241237	0	50758873	C	T
22	rs73439323	0	50759134	T	C
22	rs62241238	0	50759482	G	A
22	rs62241239	0	50759892	C	A
22	rs144337033	0	50760127	T	C
22	rs183166435	0	50760606	A	C
22	rs111715507	0	50761676	C	T
22	rs62241241	0	50761999	A	G
22	rs62241242	0	50762000	A	C
22	rs112558821	0	50762238	T	C
22	rs118067161	0	50762299	C	T
22	rs73439331	0	50762452	G	A
22	rs75339271	0	50762615	C	T
22	rs67447900	0	50762876	A	G
22	rs140857239	0	50763114	A	G
22	rs117747654	0	50763167	C	G
22	rs62241243	0	50763342	T	C
22	rs117289563	0	50763345	C	T
22	rs145681542	0	50763972	G	T
22	rs4074135	0	50764057	T	C
22	rs76550697	0	50764408	A	C
22	rs140933791	0	50764854	C	A
22	rs138111542	0	50765176	G	A
22	rs140693299	0	50765842	G	T
22	rs143135011	0	50765888	C	T
22	rs140763648	0	50767351	A	G
22	rs140286278	0	50767453	A	G
22	rs144356196	0	50768939	A	G
22	rs148762611	0	50769029	A	G
22	rs182886673	0	50769076	G	A
22	rs139814298	0	50769407	G	A
22	rs140228812	0	50769493	C	T
22	rs138883275	0	50769775	G	A
22	rs141907324	0	50770110	T	G
22	rs149391318	0	50770730	C	T
22	rs139779955	0	50770814	C	T
22	rs36154708	0	50770938	C	T
22	rs150947602	0	50771188	T	G
22	rs140833036	0	50771202	A	G
22	rs147821693	0	50771298	G	A
22	rs141476490	0	50771311	C	G
22	rs36172631	0	50771464	A	G
22	rs36183785	0	50771599	T	C
22	rs149127232	0	50771629	A	C
22	rs146373984	0	50771914	T	C
22	rs146143398	0	50772554	T	G
22	rs139045789	0	50772673	C	T
22	rs150997450	0	50774042	G	T
22	rs145165810	0	50774262	G	A
22	rs150519056	0	50774821	T	C
22	rs36189634	0	50774863	A	T
22	rs181610147	0	50776135	G	A
22	rs186314729	0	50776152	T	C
22	rs368480466	0	50776402	T	G
22	rs183436469	0	50776615	G	A
22	rs187591537	0	50776782	A	G
22	rs111220633	0	50779990	C	T
22	rs59137481	0	50780493	A	G
22	rs67048095	0	50780949	A	G
22	rs74875961	0	50780980	T	A
22	rs142322359	0	50781347	T	C
22	rs73439336	0	50785166	G	A
22	rs28642259	0	50785718	C	T
22	rs79547416	0	50785747	C	T
22	rs80327784	0	50785994	C	T
22	rs28403232	0	50786036	A	G
22	rs28401210	0	50786795	G	A
22	rs74667571	0	50786976	G	A
22	rs80299307	0	50787117	C	A
22	rs139455278	0	50787371	A	C
22	rs73439337	0	50787834	G	T
22	rs79330110	0	50788053	G	C
22	rs28802688	0	50788173	A	G
22	rs73188924	0	50788567	C	A
22	rs117427058	0	50788696	G	A
22	rs62241244	0	50788848	T	C
22	rs62241246	0	50789302	C	T
22	rs116877250	0	50789797	G	A
22	rs28880677	0	50789956	G	A
22	rs574706392	0	50790558	C	T
22	rs150003830	0	50790915	T	G
22	rs28762414	0	50791201	G	A
22	rs28874946	0	50791260	C	T
22	rs28880317	0	50791513	C	T
22	rs59374353	0	50792104	C	A
22	rs75041198	0	50792374	A	G
22	rs118138778	0	50792826	A	G
22	rs117017854	0	50794255	T	A
22	rs28797322	0	50794282	C	A
22	rs28840684	0	50794538	C	T
22	rs116735347	0	50794804	C	G
22	rs73188926	0	50795071	C	T
22	rs143922184	0	50795146	A	T
22	rs57198842	0	50795310	G	C
22	rs79865452	0	50795620	A	G
22	rs28645281	0	50795806	C	G
22	rs60225523	0	50795934	T	C
22	rs117553138	0	50796278	C	T
22	rs28540936	0	50796296	G	A
22	rs111945246	0	50796448	G	A
22	rs28638301	0	50796460	G	A
22	rs73188928	0	50797256	C	A
22	rs28869343	0	50797973	A	G
22	rs28780804	0	50798134	T	C
22	rs73188929	0	50798212	G	A
22	rs28883654	0	50798585	G	A
22	rs80342148	0	50799169	A	G
22	rs28500484	0	50799684	A	C
22	rs75823085	0	50799845	A	G
22	rs73188930	0	50800769	C	G
22	rs4073477	0	50800929	G	A
22	rs4073478	0	50801156	C	G
22	rs28627610	0	50801334	A	G
22	rs60266930	0	50802074	C	T
22	rs118062934	0	50802635	A	T
22	rs73188931	0	50802642	T	C
22	rs58971390	0	50802699	G	T
22	rs76001475	0	50803110	G	A
22	rs28482133	0	50803458	T	C
22	rs149602991	0	50803564	A	C
22	rs77524564	0	50803867	G	A
22	rs28858209	0	50805039	A	C
22	rs66721116	0	50805537	G	A
22	rs118069320	0	50805584	C	T
22	rs12158244	0	50805824	G	C
22	rs7511088	0	50806805	T	C
22	rs75156814	0	50806886	C	A
22	rs73439371	0	50806890	G	C
22	rs8135489	0	50807802	T	C
22	rs10775809	0	50808017	A	T
22	rs7288680	0	50808087	C	T
22	rs10775810	0	50808249	C	T
22	rs60708277	0	50808470	A	G
22	rs141515200	0	50808906	T	C
22	rs12167247	0	50808917	T	C
22	rs12166420	0	50808923	G	A
22	rs145422594	0	50808996	G	A
22	rs79496165	0	50809006	A	G
22	rs8138238	0	50809045	A	T
22	rs147838603	0	50809099	G	A
22	rs8141888	0	50809482	G	A
22	rs8136402	0	50809687	T	C
22	rs12168211	0	50810132	G	C
22	rs78649731	0	50810472	C	G
22	rs73188939	0	50810679	C	T
22	rs8139075	0	50810839	A	G
22	rs8141303	0	50810900	T	C
22	rs113754609	0	50811184	C	A
22	rs140511926	0	50811395	C	T
22	rs76028323	0	50811620	T	C
22	rs67980306	0	50812086	A	T
22	rs12158890	0	50812367	T	C
22	rs116093398	0	50812707	C	T
22	rs118110322	0	50812854	G	C
22	rs8142229	0	50814075	C	T
22	rs8140369	0	50814319	A	G
22	rs7290471	0	50814524	A	G
22	rs73188943	0	50815104	C	T
22	rs191010687	0	50815407	G	C
22	rs7287079	0	50815903	G	A
22	rs6520143	0	50816305	A	G
22	rs117122251	0	50816307	G	A
22	rs117800321	0	50816398	C	T
22	rs7511047	0	50816619	A	G
22	rs12158353	0	50816866	T	G
22	rs7284516	0	50817485	T	G
22	rs117865134	0	50818084	G	C
22	rs189888590	0	50818226	G	A
22	rs74664523	0	50818236	G	A
22	rs7287773	0	50818715	C	T
22	rs78575967	0	50818868	C	T
22	rs111772357	0	50819140	C	T
22	rs150559721	0	50819345	G	C
22	rs55791675	0	50820076	G	A
22	rs58223188	0	50820077	T	C
22	rs78225146	0	50820671	A	G
22	rs7286698	0	50821557	A	G
22	rs6520146	0	50821579	G	T
22	rs12163408	0	50821945	G	A
22	rs117697857	0	50822210	A	G
22	rs6520147	0	50822335	G	A
22	rs73188949	0	50822657	G	A
22	rs7286685	0	50822841	G	A
22	rs112215987	0	50823099	A	G
22	rs56169618	0	50823137	G	A
22	rs7287411	0	50824550	G	A
22	rs182414234	0	50824586	T	G
22	rs78114507	0	50824868	C	A
22	rs73439388	0	50824998	T	C
22	rs11091006	0	50825197	G	A
22	rs58852793	0	50825204	A	G
22	rs73439390	0	50825317	G	A
22	rs12159089	0	50825615	G	A
22	rs8142016	0	50826336	C	T
22	rs7285132	0	50826608	A	T
22	rs117246629	0	50827756	G	T
22	rs144900791	0	50828067	G	A
22	rs12159165	0	50828155	C	G
22	rs12158382	0	50828206	G	T
22	rs140284135	0	50828275	C	G
22	rs184455757	0	50828639	T	G
22	rs62241885	0	50829249	A	G
22	rs138422062	0	50829706	C	T
22	rs7510868	0	50830044	G	A
22	rs12157911	0	50830256	A	G
22	rs4075443	0	50830697	A	G
22	rs12158196	0	50831053	A	G
22	rs56067900	0	50831191	G	A
22	rs56168974	0	50831338	A	G
22	rs114809320	0	50831728	C	T
22	rs12160258	0	50832752	A	C
22	rs12159099	0	50832843	G	A
22	rs12159888	0	50832846	C	A
22	rs73172204	0	50832929	G	A
22	rs112094983	0	50833207	C	T
22	rs12159321	0	50833259	T	C
22	rs7511085	0	50833816	G	A
22	rs74712657	0	50834181	A	G
22	rs147261066	0	50834255	C	T
22	rs62241887	0	50834261	G	C
22	rs73172205	0	50834855	T	C
22	rs9628184	0	50835040	G	A
22	rs72490268	0	50835731	A	G
22	rs60746132	0	50836522	G	A
22	rs141460909	0	50836686	C	T
22	rs143078692	0	50836855	G	A
22	rs9616935	0	50836982	T	C
22	rs9616936	0	50837224	A	G
22	rs139100785	0	50837415	G	A
22	rs12162889	0	50837449	G	A
22	rs7511349	0	50837814	G	T
22	rs12163126	0	50837868	C	G
22	rs12163129	0	50837915	C	T
22	rs9616819	0	50838241	T	C
22	rs9616944	0	50838702	T	C
22	rs6417776	0	50839014	A	G
22	rs79067317	0	50839547	A	C
22	rs7292268	0	50839797	G	A
22	rs149296439	0	50840223	G	A
22	rs9616949	0	50840309	C	T
22	rs9616822	0	50840573	G	A
22	rs9616823	0	50840654	A	G
22	rs7285141	0	50840783	T	C
22	rs7284870	0	50840854	A	G
22	rs12162986	0	50840978	C	A
22	rs7511513	0	50841035	C	T
22	rs9616951	0	50841439	C	T
22	rs7288269	0	50841898	C	T
22	rs7290829	0	50842074	T	A
22	rs9616952	0	50842659	C	G
22	rs111749933	0	50843852	A	T
22	rs12163500	0	50845628	T	C
22	rs12162877	0	50845646	C	T
22	rs140526034	0	50845737	C	T
22	rs7511136	0	50846887	T	G
22	rs7511602	0	50847159	T	A
22	rs77332739	0	50847279	C	T
22	rs9616835	0	50847372	C	A
22	rs112430043	0	50848643	G	T
22	rs117080795	0	50848744	C	T
22	rs189101513	0	50849347	C	T
22	rs12162983	0	50849382	C	G
22	rs59762075	0	50849572	T	C
22	rs7410305	0	50850541	G	A
22	rs9616842	0	50850739	A	G
22	rs143561392	0	50850745	C	T
22	rs111793100	0	50850749	T	C
22	rs7289750	0	50851420	G	C
22	rs7286808	0	50851463	T	C
22	rs111283004	0	50851475	C	T
22	rs116055311	0	50851873	T	C
22	rs58925645	0	50851948	C	T
22	rs9616994	0	50852357	T	C
22	rs9616995	0	50852367	G	A
22	rs3934829	0	50853274	T	C
22	rs12162782	0	50853626	T	G
22	rs66519115	0	50853811	T	G
22	rs6520165	0	50854317	T	C
22	rs144690500	0	50855146	C	G
22	rs9616843	0	50855411	T	C
22	rs9616996	0	50855413	A	G
22	rs7410303	0	50856145	T	C
22	rs7410465	0	50856222	G	T
22	rs7410482	0	50856354	G	A
22	rs7410343	0	50856937	A	T
22	rs6520168	0	50856938	A	C
22	rs11091015	0	50857613	T	G
22	rs8139476	0	50858120	C	T
22	rs7410540	0	50858287	G	A
22	rs12159194	0	50858363	C	T
22	rs7410608	0	50858813	G	C
22	rs9616997	0	50859049	T	C
22	rs7511293	0	50859121	G	A
22	rs12163302	0	50859164	C	G
22	rs77062663	0	50859359	G	A
22	rs76659987	0	50859385	G	A
22	rs7511461	0	50859698	T	C
22	rs7511543	0	50860114	T	C
22	rs7510909	0	50860398	A	C
22	rs9616998	0	50860495	A	G
22	rs9616844	0	50860565	G	A
22	rs12163227	0	50860573	T	C
22	rs12163230	0	50860583	T	C
22	rs7410368	0	50860932	C	T
22	rs8185000	0	50861324	T	C
22	rs115593502	0	50861644	G	A
22	rs12158901	0	50862306	G	A
22	rs9637354	0	50862602	G	C
22	rs12163307	0	50862755	A	C
22	rs73172211	0	50862946	G	A
22	rs11091016	0	50863134	T	C
22	rs10854887	0	50863223	T	C
22	rs145946056	0	50863300	A	G
22	rs5770931	0	50864696	T	C
22	rs5770942	0	50864874	A	G
22	rs5770960	0	50865095	G	C
22	rs5770967	0	50865133	A	G
22	rs5770813	0	50865338	C	T
22	rs5770982	0	50865434	A	G
22	rs2334095	0	50865863	T	A
22	rs116486105	0	50865948	A	G
22	rs2334096	0	50866306	C	T
22	rs2334097	0	50866353	A	G
22	rs2334098	0	50866356	A	G
22	rs2878116	0	50866439	A	G
22	rs139549509	0	50866441	G	A
22	rs2878117	0	50866559	T	C
22	rs59570317	0	50867093	G	A
22	rs12484396	0	50867136	A	G
22	rs12483990	0	50867139	T	C
22	rs5771043	0	50867268	G	A
22	rs113111175	0	50867711	C	T
22	rs2334099	0	50868013	A	G
22	rs6010106	0	50868240	T	C
22	rs74830978	0	50868527	A	G
22	rs9616847	0	50868669	A	T
22	rs76949780	0	50868789	G	A
22	rs4824127	0	50868925	A	C
22	rs55712763	0	50869692	G	C
22	rs1005536	0	50869915	G	A
22	rs34841112	0	50870546	G	A
22	rs2076712	0	50870620	G	T
22	rs5770850	0	50871249	T	C
22	rs11091017	0	50871492	C	G
22	rs1134848	0	50873497	C	T
22	rs2273254	0	50873546	C	T
22	rs2273255	0	50873557	A	G
22	rs2273256	0	50873561	C	T
22	rs2273257	0	50873618	A	G
22	rs2273258	0	50873644	G	A
22	rs2273259	0	50873694	T	C
22	rs5770859	0	50873761	A	G
22	rs5770869	0	50874352	C	T
22	rs5770872	0	50874614	C	T
22	rs13054572	0	50874893	C	T
22	rs12167996	0	50875745	A	T
22	rs9306550	0	50876077	T	C
22	rs5770779	0	50876235	T	C
22	rs5770890	0	50876357	C	G
22	rs11091018	0	50876526	C	G
22	rs11555194	0	50876662	T	G
22	rs2070273	0	50876755	C	T
22	rs118082496	0	50876761	C	A
22	rs45528946	0	50877144	C	T
22	rs4824131	0	50877166	G	C
22	rs45581534	0	50877244	T	C
22	rs5770908	0	50877718	G	A
22	rs9617005	0	50877779	A	G
22	rs117618957	0	50877953	G	A
22	rs13057311	0	50878196	G	A
22	rs118129949	0	50878546	C	G
22	rs5770920	0	50878626	A	C
22	rs12171249	0	50878927	G	A
22	rs62241890	0	50879067	G	T
22	rs2273260	0	50879447	T	G
22	rs4824133	0	50879651	A	G
22	rs5770930	0	50879931	G	A
22	rs77923049	0	50880136	C	G
22	rs76867505	0	50880391	C	T
22	rs5770794	0	50880781	C	T
22	rs182690204	0	50881065	G	A
22	rs113416558	0	50881253	T	C
22	rs79713091	0	50881302	G	A
22	rs111249398	0	50881443	A	T
22	rs4824135	0	50881518	A	G
22	rs1056688	0	50881796	C	G
22	rs4824136	0	50881954	G	C
22	rs56269507	0	50882338	G	A
22	rs6010031	0	50882590	G	A
22	rs1076780	0	50883359	A	G
22	rs9617007	0	50883411	G	A
22	rs76275199	0	50883660	G	A
22	rs761744	0	50883728	G	A
22	rs756014	0	50883961	G	A
22	rs743038	0	50884075	C	T
22	rs1053764	0	50885495	A	G
22	rs1053744	0	50885775	A	G
22	rs5770980	0	50886220	T	C
22	rs6010041	0	50886557	A	G
22	rs74598385	0	50886944	G	A
22	rs146470609	0	50888623	T	A
22	rs9617010	0	50889886	G	C
22	rs77003593	0	50889953	G	C
22	rs73172224	0	50890755	G	A
22	rs9617012	0	50891775	T	A
22	rs76437768	0	50891812	G	A
22	rs11704222	0	50891905	A	G
22	rs11703397	0	50892044	G	A
22	rs556873965	0	50892134	T	C
22	rs4824146	0	50892415	A	G
22	rs117541098	0	50894104	G	A
22	rs2076713	0	50894849	G	A
22	rs79468232	0	50894987	G	A
22	rs5771001	0	50895020	C	T
22	rs4824117	0	50895133	A	G
22	rs76745123	0	50896001	G	T
22	rs4824118	0	50896121	C	T
22	rs4824119	0	50896384	C	G
22	rs4824148	0	50896385	A	G
22	rs138504849	0	50896404	C	T
22	rs4824149	0	50896778	G	A
22	rs11703111	0	50896901	G	A
22	rs73441477	0	50897215	G	A
22	rs2281439	0	50897868	G	A
22	rs58335489	0	50898026	G	A
22	rs2073278	0	50898619	G	A
22	rs2236030	0	50899310	G	A
22	rs2073279	0	50899425	T	C
22	rs77845866	0	50900608	G	C
22	rs116404506	0	50900951	T	C
22	rs5771037	0	50901009	C	T
22	rs5771039	0	50901534	A	G
22	rs77398337	0	50902075	A	G
22	rs9617015	0	50902231	A	G
22	rs77142290	0	50902254	C	T
22	rs5771040	0	50902390	A	G
22	rs5771041	0	50902751	C	T
22	rs2076714	0	50903221	C	T
22	rs74869804	0	50903847	C	G
22	rs5771042	0	50904042	C	G
22	rs62241892	0	50904134	T	C
22	rs12628196	0	50905564	G	A
22	rs1983679	0	50906518	G	A
22	rs41280563	0	50906581	A	G
22	rs9616852	0	50906917	C	A
22	rs55787804	0	50907195	G	A
22	rs73172226	0	50907370	G	A
22	rs55996881	0	50907706	C	T
22	rs5771044	0	50907855	C	T
22	rs79257539	0	50907981	G	T
22	rs151333479	0	50908538	C	A
22	rs9616781	0	50908593	T	C
22	rs188166428	0	50908866	C	G
22	rs5771045	0	50909181	C	T
22	rs74676574	0	50909429	C	T
22	rs80349658	0	50909457	T	C
22	rs74704633	0	50909728	G	A
22	rs12484539	0	50909778	G	A
22	rs12484564	0	50910043	G	A
22	rs12484567	0	50910081	G	A
22	rs112344062	0	50910409	G	A
22	rs738683	0	50910875	A	G
22	rs5770841	0	50910970	G	A
22	rs79438937	0	50911021	G	C
22	rs57949435	0	50911404	G	T
22	rs57016867	0	50911723	C	T
22	rs61584959	0	50911864	G	A
22	rs4824152	0	50911876	A	G
22	rs4824153	0	50912321	C	T
22	rs11703890	0	50912741	G	A
22	rs9628190	0	50912755	G	C
22	rs147338216	0	50912964	G	A
22	rs140999088	0	50912996	C	T
22	rs149886696	0	50913182	C	T
22	rs4824155	0	50913543	A	C
22	rs5771047	0	50913610	G	A
22	rs76225192	0	50913654	C	A
22	rs9616853	0	50914239	G	A
22	rs5770843	0	50915285	C	T
22	rs45515701	0	50915322	A	G
22	rs112806202	0	50916322	G	A
22	rs8142906	0	50916583	G	A
22	rs5771048	0	50917465	C	T
22	rs78394368	0	50917986	A	G
22	rs140470328	0	50918084	G	A
22	rs9616854	0	50918406	G	A
22	rs117473936	0	50918612	G	A
22	rs5771049	0	50919182	G	A
22	rs13056677	0	50921644	G	A
22	rs2236031	0	50921694	C	T
22	rs13055726	0	50922544	T	C
22	rs41302603	0	50922990	G	A
22	rs876278	0	50923042	C	G
22	rs62239483	0	50923390	G	C
22	rs4342045	0	50923408	G	A
22	rs142343857	0	50924372	G	A
22	rs2334100	0	50924420	C	T
22	rs79700370	0	50924679	C	T
22	rs2232873	0	50925098	G	A
22	rs2232875	0	50925392	G	A
22	rs2232876	0	50925405	C	T
22	rs2232878	0	50925672	T	C
22	rs2232879	0	50925771	G	A
22	rs3747273	0	50925997	C	A
22	rs2232882	0	50926407	C	T
22	rs2232883	0	50926768	C	T
22	rs74714772	0	50926894	C	T
22	rs2232884	0	50928005	G	A
22	rs41280567	0	50928012	G	A
22	rs2232885	0	50928026	G	A
22	rs2232887	0	50928331	G	A
22	rs1055271	0	50928340	G	C
22	rs2232889	0	50928419	A	G
22	rs56235139	0	50928876	G	A
22	rs8140686	0	50928994	T	C
22	rs4824157	0	50929581	T	C
22	rs5771056	0	50930802	A	G
22	rs4824128	0	50931486	T	C
22	rs143433677	0	50931609	G	A
22	rs9616855	0	50932016	G	A
22	rs5771059	0	50932434	T	C
22	rs5771060	0	50932563	C	T
22	rs5771061	0	50932796	C	T
22	rs186288162	0	50933661	T	C
22	rs111645743	0	50933754	T	C
22	rs7289208	0	50934751	A	G
22	rs139294480	0	50934910	T	C
22	rs144030725	0	50934942	C	T
22	rs134970	0	50935082	T	C
22	rs134971	0	50935125	C	T
22	rs191049620	0	50935143	G	A
22	rs9616857	0	50935155	C	G
22	rs9616858	0	50935385	T	C
22	rs134972	0	50935458	A	G
22	rs134974	0	50935536	G	A
22	rs73172230	0	50935944	A	T
22	rs9616859	0	50936035	A	C
22	rs134975	0	50936324	T	C
22	rs134976	0	50936613	T	A
22	rs34589122	0	50937043	A	C
22	rs8138406	0	50937445	C	T
22	rs111895783	0	50937462	A	G
22	rs146766056	0	50937735	G	A
22	rs7292275	0	50937793	G	A
22	rs11912319	0	50937900	A	G
22	rs9616786	0	50937969	T	G
22	rs28375115	0	50938614	T	C
22	rs78540291	0	50938771	G	A
22	rs134977	0	50939029	A	G
22	rs7511557	0	50939304	G	C
22	rs8143078	0	50939586	G	C
22	rs8135083	0	50939714	G	A
22	rs5771063	0	50940007	A	G
22	rs150231411	0	50940563	C	T
22	rs59566208	0	50940564	A	G
22	rs11705085	0	50940593	G	T
22	rs73443336	0	50940762	A	G
22	rs147818580	0	50940784	G	T
22	rs143042662	0	50940894	G	A
22	rs41280569	0	50941416	A	G
22	rs6009975	0	50941985	T	C
22	rs13056405	0	50942121	C	T
22	rs762671	0	50943004	C	A
22	rs762670	0	50943010	G	A
22	rs8136495	0	50943232	G	A
22	rs762669	0	50943423	G	A
22	rs114166322	0	50944045	G	A
22	rs743615	0	50944128	G	A
22	rs128941	0	50944163	G	A
22	rs45577642	0	50944328	C	T
22	rs74679952	0	50944381	C	T
22	rs147072080	0	50944518	C	T
22	rs131824	0	50945256	A	G
22	rs138952741	0	50945657	G	A
22	rs41281543	0	50945799	C	G
22	rs41282345	0	50945933	G	T
22	rs73891260	0	50946588	C	G
22	rs141530541	0	50946956	G	A
22	rs131823	0	50946965	T	C
22	rs45529631	0	50947196	T	C
22	rs139624774	0	50947431	C	T
22	rs6010121	0	50947611	A	G
22	rs6010122	0	50947917	T	C
22	rs131822	0	50948310	A	G
22	rs6010123	0	50948391	A	G
22	rs150121997	0	50948813	C	T
22	rs6009976	0	50949246	C	T
22	rs6010124	0	50949383	T	A
22	rs6009977	0	50949396	T	C
22	rs145360172	0	50949417	A	G
22	rs145759919	0	50949497	G	A
22	rs12163404	0	50950175	C	T
22	rs6010126	0	50950235	T	C
22	rs6010127	0	50950443	T	C
22	rs73172235	0	50950507	G	A
22	rs73172237	0	50950564	A	C
22	rs6010129	0	50950727	G	A
22	rs115920265	0	50951347	A	G
22	rs6009978	0	50951742	G	C
22	rs6010131	0	50952222	G	A
22	rs144039751	0	50952531	G	A
22	rs77954081	0	50952730	G	A
22	rs77737346	0	50952735	G	A
22	rs75276302	0	50952989	G	A
22	rs150184570	0	50953550	A	T
22	rs470120	0	50954635	G	A
22	rs76014823	0	50954685	G	A
22	rs2032424	0	50954824	C	T
22	rs140525	0	50955399	C	T
22	rs131817	0	50955538	A	G
22	rs73172241	0	50955615	C	T
22	rs75088399	0	50955639	C	T
22	rs118022654	0	50956836	C	G
22	rs138261040	0	50957501	G	A
22	rs3091397	0	50957520	G	A
22	rs45499897	0	50957598	A	G
22	rs17850507	0	50957733	C	T
22	rs10854880	0	50958392	C	T
22	rs5770855	0	50959052	A	G
22	rs56229588	0	50959538	T	C
22	rs131815	0	50959608	C	T
22	rs118071675	0	50959872	A	C
22	rs131814	0	50960101	G	A
22	rs140524	0	50960682	C	T
22	rs131813	0	50961169	A	G
22	rs41282347	0	50961786	C	T
22	rs2782	0	50961854	T	C
22	rs12148	0	50962208	T	G
22	rs131811	0	50962259	G	A
22	rs140523	0	50962782	C	G
22	rs41281527	0	50962948	G	T
22	rs131808	0	50963357	G	C
22	rs131807	0	50963540	G	C
22	rs117290338	0	50963566	C	T
22	rs74479613	0	50963905	C	T
22	rs131806	0	50963965	C	G
22	rs145052206	0	50964029	C	G
22	rs131805	0	50964153	T	C
22	rs11479	0	50964236	G	A
22	rs112723255	0	50964255	C	T
22	rs1138404	0	50964446	A	T
22	rs148641002	0	50964599	G	C
22	rs131804	0	50964862	G	A
22	rs131802	0	50966545	A	G
22	rs131801	0	50966634	G	T
22	rs117675268	0	50966685	C	T
22	rs470119	0	50966914	T	C
22	rs131800	0	50967269	A	G
22	rs74624637	0	50967912	C	T
22	rs139023197	0	50969647	C	G
22	rs141953471	0	50970068	C	T
22	rs147291866	0	50970231	G	C
22	rs117188300	0	50970714	G	T
22	rs361725	0	50971047	T	C
22	rs140522	0	50971266	T	C
22	rs131798	0	50971509	T	G
22	rs131794	0	50971752	A	C
22	rs131793	0	50971795	G	A
22	rs131792	0	50971854	G	A
22	rs5770768	0	50972541	T	C
22	rs5770862	0	50973113	C	T
22	rs118119439	0	50973231	G	A
22	rs189739013	0	50973337	G	A
22	rs73172252	0	50973779	G	A
22	rs78007348	0	50973817	C	T
22	rs76997456	0	50973884	G	A
22	rs4824129	0	50974100	A	G
22	rs62239506	0	50974438	G	A
22	rs6009980	0	50974501	T	C
22	rs131790	0	50974535	G	A
22	rs5770863	0	50975601	A	G
22	rs5770864	0	50975645	G	A
22	rs5770865	0	50975686	A	T
22	rs131789	0	50975753	G	A
22	rs5770867	0	50976043	T	C
22	rs5770868	0	50976073	T	C
22	rs9616864	0	50976152	T	C
22	rs131788	0	50976754	T	C
22	rs142338283	0	50977105	G	A
22	rs146657692	0	50977125	G	C
22	rs5770769	0	50977167	A	T
22	rs58304765	0	50977345	A	G
22	rs470118	0	50977738	T	C
22	rs140521	0	50978024	C	A
22	rs5770871	0	50978262	G	A
22	rs9616789	0	50978504	G	A
22	rs131787	0	50978520	C	T
22	rs131786	0	50978931	C	T
22	rs131785	0	50980071	G	A
22	rs5770874	0	50980818	C	A
22	rs1866	0	50980985	G	T
22	rs58111256	0	50981043	C	T
22	rs17001607	0	50981053	A	T
22	rs5770772	0	50981214	C	T
22	rs17001608	0	50981326	C	T
22	rs113637408	0	50981340	C	T
22	rs131784	0	50981436	G	A
22	rs5770773	0	50981829	C	T
22	rs131783	0	50981942	C	T
22	rs190220916	0	50982014	C	T
22	rs5770877	0	50982158	T	C
22	rs72619590	0	50982272	G	A
22	rs131781	0	50982457	G	A
22	rs131780	0	50982539	C	G
22	rs188540585	0	50982669	C	T
22	rs5770878	0	50982986	C	G
22	rs6009920	0	50983332	C	G
22	rs3752397	0	50983551	T	C
22	rs6009986	0	50983936	A	G
22	rs738938	0	50984003	A	G
22	rs5770775	0	50984055	T	C
22	rs117800807	0	50984089	G	A
22	rs77135372	0	50984365	G	A
22	rs7288373	0	50984599	G	T
22	rs41282351	0	50984708	C	G
22	rs117961389	0	50985023	C	A
22	rs5770881	0	50985269	T	C
22	rs138547521	0	50985500	C	T
22	rs5770882	0	50985703	A	G
22	rs5770883	0	50985732	C	T
22	rs6009988	0	50985875	T	C
22	rs62239508	0	50986647	G	A
22	rs116500907	0	50987175	G	T
22	rs5770886	0	50987287	A	G
22	rs61746062	0	50987843	C	T
22	rs140519	0	50988062	G	T
22	rs36062310	0	50988105	G	A
22	rs131779	0	50988193	A	G
22	rs5770887	0	50988695	T	C
22	rs41281529	0	50989197	C	T
22	rs7291641	0	50989286	C	T
22	rs131778	0	50989326	A	G
22	rs9628208	0	50989471	T	C
22	rs41281531	0	50989537	G	A
22	rs6009989	0	50989678	A	G
22	rs6009990	0	50989824	C	T
22	rs73891280	0	50990216	C	T
22	rs6520148	0	50990323	C	T
22	rs6520149	0	50990669	G	A
22	rs140753100	0	50990803	C	T
22	rs6520150	0	50990807	T	C
22	rs131777	0	50991033	C	T
22	rs6009921	0	50991205	G	A
22	rs6009991	0	50991347	C	T
22	rs76081526	0	50991787	G	A
22	rs6009992	0	50991905	C	A
22	rs139954992	0	50992048	G	A
22	rs131776	0	50992097	C	T
22	rs10427934	0	50992218	C	G
22	rs5770778	0	50992232	A	G
22	rs145907700	0	50992290	G	A
22	rs112257051	0	50992348	T	C
22	rs146974770	0	50992439	G	A
22	rs148066176	0	50992447	T	C
22	rs111857192	0	50992454	C	T
22	rs113051123	0	50992485	A	G
22	rs142975638	0	50992863	G	T
22	rs56755969	0	50992958	A	G
22	rs131775	0	50992967	A	G
22	rs58881858	0	50993013	C	T
22	rs9306547	0	50993225	T	C
22	rs57956372	0	50993228	C	T
22	rs141201550	0	50993274	A	G
22	rs58101335	0	50993635	C	T
22	rs57034289	0	50993636	A	G
22	rs60997532	0	50993669	C	T
22	rs58057169	0	50993784	A	C
22	rs131774	0	50993798	G	C
22	rs131773	0	50993807	T	C
22	rs56003464	0	50993810	C	T
22	rs56043219	0	50993969	A	G
22	rs8136827	0	50994129	C	A
22	rs6009923	0	50994300	G	A
22	rs6009924	0	50994303	A	G
22	rs6009993	0	50994383	C	T
22	rs131772	0	50994503	T	C
22	rs6009994	0	50994608	A	G
22	rs6009925	0	50994609	C	T
22	rs6009995	0	50994841	A	C
22	rs6009996	0	50994864	C	A
22	rs6009998	0	50995513	G	T
22	rs6009999	0	50995647	A	G
22	rs58304462	0	50995674	T	C
22	rs6009926	0	50995680	G	A
22	rs56159515	0	50995773	T	C
22	rs57525082	0	50995919	T	G
22	rs28549096	0	50995991	G	A
22	rs12157953	0	50996017	C	T
22	rs6010000	0	50996147	A	G
22	rs6010001	0	50996156	T	C
22	rs11913340	0	50996177	G	A
22	rs12167728	0	50996351	C	A
22	rs131770	0	50996681	A	C
22	rs79989431	0	50996974	C	A
22	rs149709639	0	50997044	T	C
22	rs6010005	0	50997119	G	C
22	rs9628209	0	50997145	G	C
22	rs6009928	0	50997178	A	G
22	rs6010006	0	50997261	C	T
22	rs6010007	0	50997361	T	G
22	rs12157655	0	50997622	A	C
22	rs6009929	0	50997863	C	T
22	rs6009930	0	50998093	G	C
22	rs143305198	0	50998238	T	C
22	rs6010008	0	50998796	G	C
22	rs4824130	0	50998973	A	C
22	rs140518	0	50999182	C	T
22	rs9628177	0	50999490	G	A
22	rs9628212	0	50999502	G	A
22	rs9628178	0	50999538	A	G
22	rs5770892	0	50999681	A	G
22	rs117637509	0	51000015	G	A
22	rs28711204	0	51000060	T	C
22	rs73891281	0	51000098	G	A
22	rs73891282	0	51000205	A	C
22	rs73891283	0	51000306	C	T
22	rs5770893	0	51000346	G	T
22	rs115812126	0	51001127	G	T
22	rs74489771	0	51001216	G	C
22	rs78789402	0	51001271	G	A
22	rs3752396	0	51001391	C	G
22	rs131769	0	51001394	T	G
22	rs140517	0	51001432	G	C
22	rs131768	0	51001838	C	T
22	rs6010011	0	51002551	A	G
22	rs180833339	0	51002659	C	T
22	rs9628213	0	51002763	C	A
22	rs5770898	0	51002960	C	T
22	rs131767	0	51003836	A	G
22	rs140516	0	51004053	T	C
22	rs131766	0	51004104	C	T
22	rs11913936	0	51004170	G	A
22	rs131764	0	51004348	T	C
22	rs131763	0	51004371	G	A
22	rs5770902	0	51004421	G	A
22	rs117397080	0	51004602	C	T
22	rs117564340	0	51004755	C	T
22	rs77157694	0	51004813	C	T
22	rs12157672	0	51004876	A	G
22	rs5770903	0	51005160	G	A
22	rs138508432	0	51005492	T	A
22	rs5770904	0	51005659	T	A
22	rs141639841	0	51006223	G	A
22	rs149281387	0	51006460	G	A
22	rs2334104	0	51006716	G	A
22	rs5770905	0	51006988	T	C
22	rs15195	0	51007452	C	T
22	rs7238	0	51007488	A	G
22	rs12160714	0	51008121	G	A
22	rs73891288	0	51008422	T	A
22	rs12160794	0	51008496	C	T
22	rs2073605	0	51008850	A	G
22	rs2073604	0	51008925	G	A
22	rs41309651	0	51009487	T	C
22	rs470117	0	51009953	C	T
22	rs2516557	0	51010052	C	T
22	rs5770907	0	51010112	G	A
22	rs145985628	0	51010306	C	G
22	rs117635543	0	51010339	G	A
22	rs8142621	0	51010416	C	T
22	rs131761	0	51010788	T	A
22	rs8137491	0	51010838	T	A
22	rs2269385	0	51010939	G	A
22	rs8141883	0	51011077	A	T
22	rs2269384	0	51011115	C	T
22	rs5770911	0	51011241	C	T
22	rs34744246	0	51011348	G	A
22	rs8142477	0	51011376	G	C
22	rs115743514	0	51011933	T	C
22	rs131760	0	51011936	T	C
22	rs117323981	0	51011937	A	G
22	rs17848459	0	51012311	G	T
22	rs12627787	0	51012381	C	T
22	rs76233096	0	51012854	G	A
22	rs1557503	0	51013072	G	A
22	rs5770912	0	51013464	T	C
22	rs5770913	0	51013772	A	G
22	rs1557502	0	51013998	C	T
22	rs8137301	0	51014840	C	T
22	rs131759	0	51015481	G	A
22	rs187632508	0	51015490	G	A
22	rs3752393	0	51015557	C	T
22	rs73445514	0	51015572	C	T
22	rs3213446	0	51015674	C	T
22	rs3213445	0	51015838	T	C
22	rs5770916	0	51016098	A	G
22	rs6520157	0	51016360	G	A
22	rs131758	0	51017082	T	A
22	rs3810647	0	51017167	G	A
22	rs8137478	0	51017296	G	C
22	rs5770917	0	51017353	T	C
22	rs3180872	0	51017394	G	C
22	rs1056964	0	51017476	A	G
22	rs17001634	0	51017514	C	G
22	rs762677	0	51017713	G	A
22	rs762676	0	51017794	A	G
22	rs140514	0	51018579	A	G
22	rs2269382	0	51018911	C	T
22	rs6010013	0	51019271	C	T
22	rs62239538	0	51019615	C	T
22	rs41282355	0	51019711	G	C
22	rs2269381	0	51020069	G	C
22	rs143525998	0	51020479	G	C
22	rs86337	0	51020668	C	A
22	rs131757	0	51021579	A	C
22	rs131756	0	51021599	C	T
22	rs6010014	0	51021763	G	C
22	rs963980	0	51022117	C	A
22	rs131755	0	51022519	C	T
22	rs6010015	0	51022521	T	C
22	rs6010016	0	51022569	A	G
22	rs2283674	0	51022700	G	A
22	rs131753	0	51022862	A	G
22	rs12158909	0	51022992	C	T
22	rs6009931	0	51023152	T	G
22	rs6009932	0	51023340	A	G
22	rs5770922	0	51023408	A	G
22	rs131752	0	51023424	T	C
22	rs1064344	0	51023652	G	A
22	rs6010020	0	51023791	G	A
22	rs80201391	0	51023793	C	T
22	rs79948724	0	51023924	C	T
22	rs131751	0	51024041	A	G
22	rs6009933	0	51024116	C	T
22	rs131750	0	51024308	T	C
22	rs28584725	0	51024346	G	A
22	rs9628182	0	51024515	A	T
22	rs5770924	0	51024542	C	T
22	rs131749	0	51024624	T	C
22	rs131748	0	51024837	G	A
22	rs131747	0	51025074	C	T
22	rs117149437	0	51025199	G	A
22	rs62239540	0	51025326	A	G
22	rs62239541	0	51025391	T	C
22	rs62239542	0	51025469	G	T
22	rs59934938	0	51025490	C	T
22	rs131746	0	51025595	C	G
22	rs131745	0	51025599	C	A
22	rs76610029	0	51025913	C	T
22	rs62239544	0	51026241	G	A
22	rs7287960	0	51026405	G	A
22	rs62239545	0	51026458	G	A
22	rs58521696	0	51026842	G	A
22	rs60498984	0	51027059	A	G
22	rs57085762	0	51027071	C	A
22	rs59714834	0	51027122	C	T
22	rs62239547	0	51027889	A	G
22	rs6010023	0	51028202	C	T
22	rs140513	0	51028255	C	T
22	rs5770927	0	51028945	C	T
22	rs5770928	0	51029091	G	C
22	rs74525923	0	51030166	C	T
22	rs12160352	0	51030643	T	C
22	rs57580948	0	51030720	C	T
22	rs3091399	0	51030749	A	G
22	rs60584594	0	51031140	A	G
22	rs470116	0	51031209	G	C
22	rs58621547	0	51031267	T	C
22	rs6010024	0	51031593	A	G
22	rs117187472	0	51031955	C	T
22	rs77245932	0	51033119	T	C
22	rs7284429	0	51033840	C	G
22	rs131744	0	51034177	G	A
22	rs75588487	0	51034565	T	C
22	rs131743	0	51034867	T	C
22	rs131742	0	51034870	A	G
22	rs57687504	0	51034882	C	T
22	rs9616877	0	51034900	G	A
22	rs131741	0	51034961	C	T
22	rs76916354	0	51035427	G	A
22	rs74737343	0	51035750	C	T
22	rs3213444	0	51035829	G	A
22	rs3213443	0	51035885	C	T
22	rs3213442	0	51035938	G	C
22	rs966020	0	51036021	A	G
22	rs55964650	0	51036387	C	T
22	rs140512	0	51036634	A	G
22	rs73445551	0	51036790	A	T
22	rs73445553	0	51036925	C	G
22	rs112645707	0	51037683	C	G
22	rs131738	0	51037751	G	A
22	rs73445556	0	51037774	C	G
22	rs142689450	0	51038118	G	T
22	rs111478652	0	51038163	C	T
22	rs6009937	0	51038179	T	C
22	rs9628223	0	51038241	A	G
22	rs9628224	0	51038254	G	A
22	rs715524	0	51038312	C	T
22	rs715519	0	51038369	G	C
22	rs112974449	0	51038824	C	G
22	rs75820512	0	51039637	G	A
22	rs73445565	0	51039689	G	A
22	rs73445567	0	51039713	C	T
22	rs9616794	0	51039768	T	A
22	rs2238834	0	51039778	C	A
22	rs9616878	0	51040134	C	G
22	rs9616879	0	51040152	C	G
22	rs12169357	0	51040387	G	C
22	rs74937467	0	51040413	T	A
22	rs12168113	0	51040430	C	T
22	rs78266797	0	51040537	C	T
22	rs131737	0	51040546	C	T
22	rs73445578	0	51040895	G	A
22	rs73445581	0	51040988	T	A
22	rs41282359	0	51041663	C	A
22	rs41282361	0	51042006	C	G
22	rs6010025	0	51042032	G	T
22	rs6009938	0	51042034	C	G
22	rs139026351	0	51042322	G	A
22	rs116947359	0	51042336	G	C
22	rs56314791	0	51042484	C	T
22	rs9616795	0	51042861	C	G
22	rs3219201	0	51043278	G	A
22	rs41282363	0	51043617	C	T
22	rs79047750	0	51043635	A	G
22	rs916005	0	51044243	C	T
22	rs45474596	0	51044407	C	T
22	rs73172271	0	51044495	G	T
22	rs78122887	0	51044499	G	A
22	rs73445583	0	51044746	C	G
22	rs73445585	0	51044907	T	C
22	rs1140555	0	51045190	C	T
22	rs75465264	0	51045230	G	T
22	rs131736	0	51045433	C	T
22	rs131735	0	51045480	G	A
22	rs4824114	0	51045744	C	G
22	rs131734	0	51045816	A	G
22	rs5770797	0	51046091	G	C
22	rs470115	0	51046096	A	G
22	rs35826039	0	51046163	C	T
22	rs11091008	0	51046189	C	T
22	rs117860744	0	51047576	C	T
22	rs78188508	0	51047640	G	C
22	rs73445591	0	51047901	C	T
22	rs131733	0	51047933	A	G
22	rs965618	0	51048059	A	G
22	rs74786443	0	51048087	G	A
22	rs2269380	0	51048400	A	G
22	rs2269379	0	51048514	C	T
22	rs14136	0	51048721	G	A
22	rs5770941	0	51048781	T	G
22	rs9616798	0	51048812	G	C
22	rs117802677	0	51049088	G	C
22	rs112640312	0	51049217	C	T
22	rs7285093	0	51051214	C	T
22	rs140510	0	51052379	T	C
22	rs131732	0	51053070	T	C
22	rs78370373	0	51053131	G	A
22	rs131729	0	51053719	T	C
22	rs60469326	0	51054043	A	G
22	rs131728	0	51054264	T	C
22	rs2334107	0	51054396	T	G
22	rs80333775	0	51054416	A	G
22	rs131727	0	51054466	C	T
22	rs9616885	0	51055585	A	G
22	rs131724	0	51055900	C	T
22	rs56926656	0	51055968	T	A
22	rs131722	0	51057111	A	G
22	rs6010030	0	51057203	C	G
22	rs145891752	0	51057502	A	G
22	rs2097226	0	51057581	A	G
22	rs55899990	0	51057620	G	T
22	rs55982264	0	51057637	G	A
22	rs113397237	0	51057795	A	G
22	rs131720	0	51057902	T	C
22	rs131719	0	51057904	T	G
22	rs131718	0	51057923	C	T
22	rs9616886	0	51058159	C	T
22	rs72260	0	51058210	C	G
22	rs5770804	0	51058500	A	C
22	rs3091400	0	51059118	G	T
22	rs139905430	0	51059434	C	T
22	rs76733141	0	51059483	G	A
22	rs75395540	0	51059874	T	C
22	rs11912237	0	51060049	G	A
22	rs28642909	0	51060340	G	C
22	rs738937	0	51060452	C	T
22	rs28465220	0	51060471	T	C
22	rs9616887	0	51060491	A	G
22	rs9628229	0	51060668	G	A
22	rs11704557	0	51061199	G	T
22	rs73172277	0	51061827	C	T
22	rs79823940	0	51062003	G	A
22	rs6009939	0	51062051	G	T
22	rs76841085	0	51062204	G	A
22	rs131717	0	51062222	G	C
22	rs5770805	0	51062654	T	C
22	rs7288050	0	51062718	C	T
22	rs8142033	0	51062832	G	A
22	rs7288338	0	51062891	C	G
22	rs5770953	0	51062938	C	T
22	rs141494339	0	51063070	T	C
22	rs5741862	0	51063233	A	T
22	rs6151429	0	51063477	T	C
22	rs6151428	0	51063610	C	T
22	rs762674	0	51063987	G	C
22	rs743616	0	51064039	G	C
22	rs6151425	0	51064068	G	A
22	rs762673	0	51064141	G	A
22	rs873697	0	51064169	G	A
22	rs6151424	0	51064186	G	T
22	rs6151423	0	51064239	G	A
22	rs2071421	0	51064416	T	C
22	rs9616801	0	51064788	G	C
22	rs762672	0	51064818	T	C
22	rs1106788	0	51064898	G	A
22	rs6151419	0	51064915	G	A
22	rs6151416	0	51065229	G	A
22	rs6151415	0	51065361	C	A
22	rs6151413	0	51065524	C	A
22	rs6151412	0	51065600	G	A
22	rs6151408	0	51066343	G	C
22	rs6151406	0	51066552	C	G
22	rs6151405	0	51066699	T	C
22	rs131715	0	51066921	G	A
22	rs762668	0	51066990	C	T
22	rs140125991	0	51068265	G	A
22	rs131714	0	51068517	C	G
22	rs131713	0	51068560	G	A
22	rs77715663	0	51068708	G	C
22	rs77841946	0	51068751	C	T
22	rs131712	0	51068815	A	C
22	rs145121457	0	51069318	G	A
22	rs142145605	0	51069709	T	G
22	rs131711	0	51070157	C	G
22	rs5770957	0	51070285	T	C
22	rs5770807	0	51070401	T	C
22	rs9616892	0	51070916	C	G
22	rs2341005	0	51071278	G	T
22	rs2341006	0	51071367	C	T
22	rs5770958	0	51071372	A	G
22	rs5770959	0	51071455	C	G
22	rs147362804	0	51071518	C	T
22	rs9616802	0	51072161	C	T
22	rs1003322	0	51072289	C	A
22	rs79086732	0	51073084	C	T
22	rs5770961	0	51073266	G	C
22	rs131710	0	51073461	T	C
22	rs131709	0	51073574	G	T
22	rs149652589	0	51073765	G	C
22	rs5770964	0	51073893	C	G
22	rs8139925	0	51074534	G	A
22	rs8140041	0	51074628	G	A
22	rs151207005	0	51075397	G	C
22	rs7511322	0	51075403	C	A
22	rs7511341	0	51075524	C	T
22	rs9917543	0	51075638	T	A
22	rs78309468	0	51075784	G	A
22	rs117163423	0	51076072	C	G
22	rs5770808	0	51076095	G	A
22	rs5770966	0	51076193	G	C
22	rs113959305	0	51076281	C	T
22	rs5770974	0	51076686	C	T
22	rs80097620	0	51077455	A	G
22	rs4040041	0	51078251	C	T
22	rs148201653	0	51079211	C	G
22	rs6009942	0	51079220	C	T
22	rs6010035	0	51079221	G	A
22	rs117066176	0	51079336	C	T
22	rs78222150	0	51079446	A	G
22	rs78773185	0	51079527	G	A
22	rs78940284	0	51079621	C	T
22	rs76300267	0	51079733	A	G
22	rs75126276	0	51079985	C	T
22	rs9616896	0	51080194	T	C
22	rs8138438	0	51080757	A	G
22	rs134774	0	51080760	A	G
22	rs79874574	0	51080980	T	A
22	rs117166798	0	51081015	T	C
22	rs2341007	0	51081332	T	C
22	rs141730258	0	51081375	G	A
22	rs148824175	0	51081933	T	C
22	rs117983891	0	51082032	T	G
22	rs9616897	0	51083118	C	A
22	rs79797315	0	51084224	C	T
22	rs7285107	0	51084405	T	A
22	rs146867969	0	51084769	T	C
22	rs138050140	0	51085792	T	C
22	rs146197932	0	51085881	G	A
22	rs6010037	0	51085893	C	T
22	rs13057207	0	51087027	A	G
22	rs117720465	0	51087247	C	G
22	rs9616807	0	51087348	G	A
22	rs6009944	0	51087900	T	C
22	rs7287312	0	51088181	T	A
22	rs188232986	0	51088775	A	T
22	rs6009945	0	51089213	C	A
22	rs146680106	0	51089576	C	T
22	rs35205773	0	51089716	C	G
22	rs5770979	0	51089994	A	G
22	rs111977147	0	51090768	C	T
22	rs116911147	0	51091728	G	C
22	rs8142140	0	51091914	C	T
22	rs77730706	0	51092209	G	A
22	rs113046708	0	51092945	T	C
22	rs9616809	0	51093064	G	A
22	rs150689062	0	51093085	C	T
22	rs6010039	0	51093122	A	T
22	rs117063829	0	51094492	C	T
22	rs9616810	0	51094926	C	T
22	rs145680326	0	51095009	C	T
22	rs114890447	0	51095107	G	A
22	rs6009946	0	51095286	C	T
22	rs6009947	0	51095309	G	A
22	rs113446512	0	51095385	G	C
22	rs6010040	0	51095949	T	G
22	rs149122548	0	51097462	C	G
22	rs9616900	0	51098443	A	G
22	rs6010042	0	51098764	G	A
22	rs145709293	0	51098793	G	T
22	rs80055960	0	51098863	C	T
22	rs6010043	0	51099133	G	A
22	rs11912822	0	51099432	G	A
22	rs11913876	0	51099671	T	C
22	rs12484068	0	51099862	C	T
22	rs8138300	0	51099874	C	G
22	rs140310676	0	51100218	C	T
22	rs113631121	0	51100389	C	T
22	rs113335228	0	51100810	C	T
22	rs10854884	0	51101899	C	A
22	rs6010044	0	51101938	A	C
22	rs6010045	0	51103091	T	C
22	rs150488225	0	51103221	T	C
22	rs138511532	0	51103292	A	G
22	rs8138460	0	51103692	A	G
22	rs147362972	0	51103815	T	A
22	rs137903954	0	51103817	G	A
22	rs112566550	0	51103820	T	C
22	rs112228159	0	51103919	C	T
22	rs6010046	0	51104170	A	G
22	rs9616906	0	51104680	G	A
22	rs146554347	0	51104920	G	A
22	rs1858756	0	51105101	G	A
22	rs9616812	0	51105556	C	T
22	rs117112804	0	51106555	G	A
22	rs9616907	0	51106979	G	C
22	rs68174505	0	51108072	G	A
22	rs13053850	0	51108509	G	A
22	rs9616908	0	51108860	A	G
22	rs75265108	0	51109717	G	A
22	rs713692	0	51109735	G	A
22	rs9628185	0	51109992	T	C
22	rs36006314	0	51110524	C	G
22	rs71311698	0	51110925	C	G
22	rs71311699	0	51110928	G	T
22	rs80259102	0	51111103	C	T
22	rs78399651	0	51111460	G	T
22	rs116289669	0	51111532	C	G
22	rs118045310	0	51112019	C	G
22	rs9616911	0	51114518	C	T
22	rs76982449	0	51114658	G	A
22	rs77070082	0	51114826	C	T
22	rs9616913	0	51115526	T	C
22	rs13054468	0	51115575	C	T
22	rs78162224	0	51115782	A	C
22	rs12484572	0	51115863	G	A
22	rs9616914	0	51117137	G	A
22	rs9616915	0	51117580	T	C
22	rs7286601	0	51121416	T	G
22	rs7284093	0	51121521	C	T
22	rs9616933	0	51121561	G	T
22	rs13054275	0	51122075	C	G
22	rs9616934	0	51122593	C	A
22	rs117641416	0	51123287	A	G
22	rs113604661	0	51123411	C	T
22	rs9616815	0	51123467	T	C
22	rs9616816	0	51123505	G	A
22	rs73174403	0	51123649	C	T
22	rs75558741	0	51125798	G	A
22	rs5770814	0	51125913	A	G
22	rs142550943	0	51126075	G	A
22	rs9616937	0	51126128	T	A
22	rs9680712	0	51126202	T	C
22	rs5770988	0	51126242	C	A
22	rs7286929	0	51126799	G	A
22	rs73174406	0	51126986	C	T
22	rs5770815	0	51128693	C	T
22	rs13056386	0	51129324	T	C
22	rs151047604	0	51130398	T	C
22	rs4428117	0	51131384	G	A
22	rs6010056	0	51131736	C	T
22	rs13055562	0	51133518	G	A
22	rs76224556	0	51133524	C	T
22	rs2341009	0	51133580	C	A
22	rs77452243	0	51134387	G	A
22	rs118185620	0	51134650	G	A
22	rs8138473	0	51134888	C	T
22	rs8138603	0	51134993	C	G
22	rs8136450	0	51135240	T	C
22	rs73174411	0	51135384	C	T
22	rs9616939	0	51135451	G	C
22	rs9616818	0	51135545	T	C
22	rs28735993	0	51135595	A	T
22	rs9616940	0	51136408	C	T
22	rs182177954	0	51136450	C	T
22	rs9616941	0	51136646	C	T
22	rs9616942	0	51137094	G	A
22	rs1557620	0	51137249	T	C
22	rs4824116	0	51137886	C	T
22	rs2157711	0	51138354	G	C
22	rs13054536	0	51138535	C	A
22	rs1001469	0	51138753	A	G
22	rs736334	0	51139178	C	T
22	rs2341010	0	51139380	T	C
22	rs9616943	0	51139617	C	T
22	rs2341011	0	51139635	C	T
22	rs739365	0	51140316	C	T
22	rs75767639	0	51140398	C	G
22	rs141909966	0	51141161	C	T
22	rs58752786	0	51141410	G	C
22	rs58484441	0	51141611	A	G
22	rs12483981	0	51142381	G	A
22	rs80117130	0	51142875	G	C
22	rs73174414	0	51142979	G	T
22	rs8141844	0	51143309	G	C
22	rs76179018	0	51143606	C	G
22	rs12628844	0	51144168	A	G
22	rs9968024	0	51144731	T	C
22	rs73174415	0	51145136	C	T
22	rs113706174	0	51145702	C	G
22	rs142356721	0	51145746	C	T
22	rs73174417	0	51145781	C	T
22	rs5770992	0	51146139	A	G
22	rs6010060	0	51146439	A	G
22	rs144913317	0	51146640	G	A
22	rs2040487	0	51147015	A	G
22	rs9616945	0	51148424	G	A
22	rs76870387	0	51148993	C	T
22	rs9616946	0	51148995	G	A
22	rs1024374	0	51149320	C	G
22	rs5770819	0	51150167	T	C
22	rs5770820	0	51150473	G	A
22	rs5770821	0	51150771	A	G
22	rs6009951	0	51151350	C	T
22	rs58155066	0	51151464	A	G
22	rs9616947	0	51151631	C	T
22	rs144480800	0	51151642	C	T
22	rs73174419	0	51151684	G	A
22	rs6010061	0	51151724	C	T
22	rs58575791	0	51152265	C	G
22	rs77189570	0	51152336	A	G
22	rs9616948	0	51152554	A	G
22	rs2106111	0	51152761	G	C
22	rs61729471	0	51153371	G	A
22	rs77869422	0	51153595	C	T
22	rs28689705	0	51153840	G	T
22	rs76867462	0	51154982	C	T
22	rs6009953	0	51155151	T	C
22	rs78342408	0	51155446	A	T
22	rs12628091	0	51155733	T	C
22	rs28688433	0	51155826	A	G
22	rs7291216	0	51156078	G	A
22	rs76239491	0	51156109	G	A
22	rs9628187	0	51156666	C	T
22	rs6010062	0	51156732	G	A
22	rs6010063	0	51156933	A	G
22	rs76161499	0	51157353	C	T
22	rs73174424	0	51157483	C	T
22	rs79183605	0	51157531	G	A
22	rs6010065	0	51158017	G	C
22	rs117910162	0	51158301	T	C
22	rs8136930	0	51158499	T	G
22	rs5770994	0	51161019	C	T
22	rs56207913	0	51161093	C	T
22	rs12158487	0	51161281	C	A
22	rs10451	0	51162059	G	A
22	rs7290955	0	51162098	C	G
22	rs715584	0	51163039	G	T
22	rs715586	0	51163138	C	T
22	rs182459402	0	51163389	G	A
22	rs192700691	0	51163910	C	T
22	rs5770995	0	51164109	G	C
22	rs5770996	0	51164115	C	T
22	rs6009957	0	51164287	T	C
22	rs76268556	0	51165390	C	T
22	rs8137951	0	51165664	G	A
22	rs150488734	0	51167604	C	T
22	rs8140772	0	51169045	C	T
22	rs2301584	0	51171497	G	A
22	rs41281537	0	51171667	G	A
22	rs756638	0	51171693	G	A
22	rs115712102	0	51171783	C	T
22	rs5770824	0	51172460	T	C
22	rs79725623	0	51173041	G	A
22	rs4824147	0	51173542	T	C
22	rs9628245	0	51174048	G	C
22	rs5770825	0	51174331	C	G
22	rs1858748	0	51174662	T	C
22	rs73174435	0	51174939	C	T
22	rs3810648	0	51175626	A	G
22	rs76593947	0	51176164	T	C
22	rs77216309	0	51177022	C	T
22	rs73174437	0	51177257	C	T
22	rs2285395	0	51178090	G	A
22	rs6010067	0	51178607	G	C
22	rs5770999	0	51180501	T	C
22	rs13056621	0	51181759	A	G
22	rs9616825	0	51181919	G	C
22	rs6010073	0	51181986	T	C
22	rs28516879	0	51182090	G	A
22	rs56238942	0	51182399	A	G
22	rs6009961	0	51182485	A	G
22	rs3788733	0	51183935	C	T
22	rs3865764	0	51185848	G	A
22	rs2879914	0	51186143	T	C
22	rs3865766	0	51186228	C	T
22	rs8135434	0	51186276	T	C
22	rs113391741	0	51187440	A	G
22	rs113267916	0	51187573	C	T
22	rs117315907	0	51187898	T	C
22	rs117000254	0	51188318	T	G
22	rs139620215	0	51188319	T	C
22	rs5771006	0	51192586	G	A
22	rs34608236	0	51193227	T	G
22	rs142680588	0	51193629	A	G
22	rs148968329	0	51195550	C	A
22	rs8136603	0	51196164	A	T
22	rs9616961	0	51196296	G	C
22	rs181629058	0	51196922	G	A
22	rs58895294	0	51197214	G	A
22	rs61290853	0	51197266	A	G
22	rs147713773	0	51197576	G	C
22	rs187225588	0	51197602	T	A
22	rs34939255	0	51198027	A	G
22	rs142671391	0	51198569	G	C
22	rs6010079	0	51198906	G	A
22	rs9616963	0	51202748	A	G
22	rs72619593	0	51208537	G	A
22	rs148425445	0	51208568	G	T
22	rs112565862	0	51210289	C	T
22	rs9616968	0	51211031	A	G
22	rs9628250	0	51211106	T	C
22	rs3888396	0	51211392	T	C
22	rs142823097	0	51212614	C	T
22	rs2238837	0	51212875	A	C
22	rs34726907	0	51213613	C	T
22	rs9616970	0	51216564	T	C
22	rs9616974	0	51217954	G	A
22	rs9616975	0	51218224	C	A
22	rs2519461	0	51218377	G	C
22	rs28729663	0	51219006	G	A
22	rs9616832	0	51219387	T	C
22	rs147475742	0	51219704	G	A
22	rs9616980	0	51220517	C	G
22	rs115055839	0	51221731	T	C
22	rs114553188	0	51222100	G	T
22	rs375798137	0	51223637	G	A
22	rs9616985	0	51229805	T	C
22	rs3896457	0	51237063	T	C
```
