## Supplementary material for "Characterization of shared and ancestry-specific signals driving complex traits using multi-ancestry fine-mapping": s1_snps.txt

```
rs6010195
rs62239297
rs118178636
rs6010198
rs76673347
rs139948926
rs73187233
rs9680643
rs4838858
rs4838859
rs75549088
rs2294397
rs182716744
rs5771204
rs5771206
rs73187236
rs9617114
rs7292533
rs149932269
rs6010152
rs11913282
rs2295226
rs2295225
rs77371730
rs76085806
rs5771209
rs28479153
rs2340604
rs56149983
rs8140537
rs34353679
rs8137535
rs117327817
rs13053855
rs13056445
rs9617115
rs9617116
rs28708629
rs5771212
rs5771213
rs41283477
rs41283479
rs9617117
rs4838860
rs13054650
rs7288889
rs73187244
rs73187245
rs738338
rs5771215
rs11912419
rs1555050
rs5771217
rs4838812
rs75107793
rs56036086
rs151004894
rs732405
rs73187247
rs974570
rs143407472
rs117826045
rs738339
rs56308603
rs760756
rs2341366
rs2341367
rs148680758
rs732710
rs4838813
rs6537637
rs6537638
rs730559
rs145870754
rs6537639
rs9617045
rs73187249
rs5771093
rs73187250
rs12152137
rs141511494
rs77364321
rs4084289
rs4084288
rs9628304
rs137919095
rs5771095
rs112280002
rs2272844
rs117073176
rs115013776
rs3747941
rs8238
rs55810238
rs6712
rs2272845
rs41283481
rs5771096
rs151311757
rs1009610
rs28668373
rs5771225
rs5771226
rs6010201
rs3747942
rs2272846
rs4395345
rs73187254
rs73187255
rs4838861
rs4838814
rs9617047
rs4838862
rs6010202
rs56109781
rs2294399
rs11913090
rs55914750
rs2272847
rs2272848
rs149039121
rs5771102
rs760743
rs55958053
rs4602327
rs4611754
rs116517135
rs142897683
rs140144566
rs73187260
rs62239322
rs2294401
rs36098069
rs4838863
rs7292228
rs75505866
rs5771237
rs73187263
rs5771104
rs11703673
rs5771238
rs143617749
rs4293651
rs2013437
rs13058530
rs2013430
rs142133008
rs909687
rs117539518
rs2294402
rs2038049
rs143358267
rs2272851
rs34163881
rs2272852
rs2281116
rs2038050
rs55955211
rs35381394
rs11912397
rs144625530
rs34617177
rs6537642
rs56036519
rs2272854
rs11703226
rs17248273
rs5771107
rs61745994
rs17013247
rs149231425
rs34455105
rs9617121
rs5771242
rs147906724
rs5771243
rs73187269
rs4838865
rs139864746
rs730937
rs730936
rs142384028
rs146881202
rs62239325
rs56133520
rs55899818
rs71318410
rs35082019
rs73187272
rs8184965
rs79823474
rs6010212
rs77256613
rs80104211
rs77767060
rs62239326
rs78448184
rs74846043
rs75247270
rs17248301
rs17836662
rs76969909
rs78956285
rs75443122
rs75807712
rs118110114
rs13055135
rs111569990
rs570409276
rs5771256
rs5771258
rs73187275
rs147380283
rs5771259
rs7511006
rs9628271
rs140522351
rs6010213
rs7290710
rs5771109
rs147363989
rs113872034
rs6010216
rs118013066
rs7290465
rs150530006
rs11703790
rs5771266
rs7364173
rs5771270
rs13058062
rs5771271
rs2294404
rs76980022
rs111248040
rs61748567
rs4838866
rs34402301
rs35820251
rs41283469
rs76646287
rs75455741
rs738334
rs1555048
rs77003572
rs909688
rs117898360
rs79016563
rs2341111
rs75847948
rs77329779
rs760746
rs77032604
rs2235354
rs2072875
rs2076138
rs62239358
rs5771276
rs2002766
rs13433665
rs5771280
rs5771281
rs2066770
rs1129880
rs5771284
rs2072876
rs2066773
rs5771285
rs5771111
rs2235355
rs73187284
rs34422484
rs742184
rs1076649
rs1076650
rs2267983
rs2267984
rs2267986
rs77551271
rs3817818
rs2272855
rs2272857
rs11913279
rs9617126
rs2072877
rs2072878
rs41283473
rs33932986
rs9617128
rs2076139
rs742185
rs35792846
rs760747
rs2066777
rs36083586
rs2076140
rs742186
rs35018662
rs34655450
rs2009788
rs35232755
rs117450593
rs61760587
rs34823637
rs35481758
rs909691
rs34778589
rs1003969
rs2235356
rs909692
rs3761899
rs5771114
rs150685861
rs185291950
rs73437427
rs79722256
rs192890491
rs5771295
rs4838869
rs4838870
rs4838815
rs1042979
rs5771118
rs6010224
rs6010225
rs6010226
rs76914436
rs5771119
rs75930249
rs28637964
rs139527301
rs1127000
rs117265627
rs28718510
rs28633213
rs76461841
rs28418659
rs28611220
rs78659355
rs147117578
rs28540713
rs11547734
rs185630451
rs111925803
rs28442189
rs11547728
rs80056853
rs184568395
rs35278490
rs28404597
rs62621372
rs28497828
rs11547731
rs28470336
rs79966207
rs28504007
rs111638781
rs4076566
rs4075185
rs34407639
rs28564290
rs28553432
rs117199604
rs55709850
rs140030949
rs28366595
rs28513473
rs58705604
rs117439977
rs62241207
rs28573806
rs28578714
rs28379706
rs28415976
rs77759477
rs147264558
rs28412679
rs28535173
rs114496424
rs28607360
rs117274589
rs28396846
rs28455041
rs28581366
rs73188905
rs28394672
rs28483439
rs28625946
rs73437463
rs62241209
rs28639985
rs28570650
rs28611014
rs28427539
rs115923827
rs75224671
rs28672672
rs28473629
rs68097952
rs28711487
rs28607359
rs28647660
rs28534659
rs73891214
rs76879755
rs28645770
rs78484472
rs117284236
rs145268680
rs117940427
rs62241210
rs148919336
rs143713439
rs67710834
rs62241211
rs78599223
rs34544325
rs62241212
rs62241213
rs73437489
rs62241216
rs73437491
rs142227764
rs151210496
rs114420749
rs72619588
rs73188911
rs62241217
rs78955443
rs62241218
rs62241220
rs35662666
rs118020266
rs35729162
rs78854007
rs35197053
rs68069258
rs67286232
rs62241223
rs62241225
rs34244788
rs11553142
rs117291362
rs73439304
rs67248662
rs73439306
rs68178377
rs73891220
rs117100828
rs73439311
rs35759545
rs62241227
rs62241228
rs78076701
rs35812349
rs80243206
rs62241230
rs11553143
rs73439316
rs141303849
rs73439318
rs74933135
rs78060754
rs73439320
rs62241231
rs62241232
rs117044665
rs67488807
rs62241233
rs146031404
rs78477728
rs35847018
rs146310944
rs62241236
rs62241237
rs73439323
rs62241238
rs62241239
rs144337033
rs183166435
rs111715507
rs62241241
rs62241242
rs112558821
rs118067161
rs73439331
rs75339271
rs67447900
rs140857239
rs117747654
rs62241243
rs117289563
rs145681542
rs4074135
rs76550697
rs140933791
rs138111542
rs140693299
rs143135011
rs140763648
rs140286278
rs144356196
rs148762611
rs182886673
rs139814298
rs140228812
rs138883275
rs141907324
rs149391318
rs139779955
rs36154708
rs150947602
rs140833036
rs147821693
rs141476490
rs36172631
rs36183785
rs149127232
rs146373984
rs146143398
rs139045789
rs150997450
rs145165810
rs150519056
rs36189634
rs181610147
rs186314729
rs368480466
rs183436469
rs187591537
rs111220633
rs59137481
rs67048095
rs74875961
rs142322359
rs73439336
rs28642259
rs79547416
rs80327784
rs28403232
rs28401210
rs74667571
rs80299307
rs139455278
rs73439337
rs79330110
rs28802688
rs73188924
rs117427058
rs62241244
rs62241246
rs116877250
rs28880677
rs574706392
rs150003830
rs28762414
rs28874946
rs28880317
rs59374353
rs75041198
rs118138778
rs117017854
rs28797322
rs28840684
rs116735347
rs73188926
rs143922184
rs57198842
rs79865452
rs28645281
rs60225523
rs117553138
rs28540936
rs111945246
rs28638301
rs73188928
rs28869343
rs28780804
rs73188929
rs28883654
rs80342148
rs28500484
rs75823085
rs73188930
rs4073477
rs4073478
rs28627610
rs60266930
rs118062934
rs73188931
rs58971390
rs76001475
rs28482133
rs149602991
rs77524564
rs28858209
rs66721116
rs118069320
rs12158244
rs7511088
rs75156814
rs73439371
rs8135489
rs10775809
rs7288680
rs10775810
rs60708277
rs141515200
rs12167247
rs12166420
rs145422594
rs79496165
rs8138238
rs147838603
rs8141888
rs8136402
rs12168211
rs78649731
rs73188939
rs8139075
rs8141303
rs113754609
rs140511926
rs76028323
rs67980306
rs12158890
rs116093398
rs118110322
rs8142229
rs8140369
rs7290471
rs73188943
rs191010687
rs7287079
rs6520143
rs117122251
rs117800321
rs7511047
rs12158353
rs7284516
rs117865134
rs189888590
rs74664523
rs7287773
rs78575967
rs111772357
rs150559721
rs55791675
rs58223188
rs78225146
rs7286698
rs6520146
rs12163408
rs117697857
rs6520147
rs73188949
rs7286685
rs112215987
rs56169618
rs7287411
rs182414234
rs78114507
rs73439388
rs11091006
rs58852793
rs73439390
rs12159089
rs8142016
rs7285132
rs117246629
rs144900791
rs12159165
rs12158382
rs140284135
rs184455757
rs62241885
rs138422062
rs7510868
rs12157911
rs4075443
rs12158196
rs56067900
rs56168974
rs114809320
rs12160258
rs12159099
rs12159888
rs73172204
rs112094983
rs12159321
rs7511085
rs74712657
rs147261066
rs62241887
rs73172205
rs9628184
rs72490268
rs60746132
rs141460909
rs143078692
rs9616935
rs9616936
rs139100785
rs12162889
rs7511349
rs12163126
rs12163129
rs9616819
rs9616944
rs6417776
rs79067317
rs7292268
rs149296439
rs9616949
rs9616822
rs9616823
rs7285141
rs7284870
rs12162986
rs7511513
rs9616951
rs7288269
rs7290829
rs9616952
rs111749933
rs12163500
rs12162877
rs140526034
rs7511136
rs7511602
rs77332739
rs9616835
rs112430043
rs117080795
rs189101513
rs12162983
rs59762075
rs7410305
rs9616842
rs143561392
rs111793100
rs7289750
rs7286808
rs111283004
rs116055311
rs58925645
rs9616994
rs9616995
rs3934829
rs12162782
rs66519115
rs6520165
rs144690500
rs9616843
rs9616996
rs7410303
rs7410465
rs7410482
rs7410343
rs6520168
rs11091015
rs8139476
rs7410540
rs12159194
rs7410608
rs9616997
rs7511293
rs12163302
rs77062663
rs76659987
rs7511461
rs7511543
rs7510909
rs9616998
rs9616844
rs12163227
rs12163230
rs7410368
rs8185000
rs115593502
rs12158901
rs9637354
rs12163307
rs73172211
rs11091016
rs10854887
rs145946056
rs5770931
rs5770942
rs5770960
rs5770967
rs5770813
rs5770982
rs2334095
rs116486105
rs2334096
rs2334097
rs2334098
rs2878116
rs139549509
rs2878117
rs59570317
rs12484396
rs12483990
rs5771043
rs113111175
rs2334099
rs6010106
rs74830978
rs9616847
rs76949780
rs4824127
rs55712763
rs1005536
rs34841112
rs2076712
rs5770850
rs11091017
rs1134848
rs2273254
rs2273255
rs2273256
rs2273257
rs2273258
rs2273259
rs5770859
rs5770869
rs5770872
rs13054572
rs12167996
rs9306550
rs5770779
rs5770890
rs11091018
rs11555194
rs2070273
rs118082496
rs45528946
rs4824131
rs45581534
rs5770908
rs9617005
rs117618957
rs13057311
rs118129949
rs5770920
rs12171249
rs62241890
rs2273260
rs4824133
rs5770930
rs77923049
rs76867505
rs5770794
rs182690204
rs113416558
rs79713091
rs111249398
rs4824135
rs1056688
rs4824136
rs56269507
rs6010031
rs1076780
rs9617007
rs76275199
rs761744
rs756014
rs743038
rs1053764
rs1053744
rs5770980
rs6010041
rs74598385
rs146470609
rs9617010
rs77003593
rs73172224
rs9617012
rs76437768
rs11704222
rs11703397
rs556873965
rs4824146
rs117541098
rs2076713
rs79468232
rs5771001
rs4824117
rs76745123
rs4824118
rs4824119
rs4824148
rs138504849
rs4824149
rs11703111
rs73441477
rs2281439
rs58335489
rs2073278
rs2236030
rs2073279
rs77845866
rs116404506
rs5771037
rs5771039
rs77398337
rs9617015
rs77142290
rs5771040
rs5771041
rs2076714
rs74869804
rs5771042
rs62241892
rs12628196
rs1983679
rs41280563
rs9616852
rs55787804
rs73172226
rs55996881
rs5771044
rs79257539
rs151333479
rs9616781
rs188166428
rs5771045
rs74676574
rs80349658
rs74704633
rs12484539
rs12484564
rs12484567
rs112344062
rs738683
rs5770841
rs79438937
rs57949435
rs57016867
rs61584959
rs4824152
rs4824153
rs11703890
rs9628190
rs147338216
rs140999088
rs149886696
rs4824155
rs5771047
rs76225192
rs9616853
rs5770843
rs45515701
rs112806202
rs8142906
rs5771048
rs78394368
rs140470328
rs9616854
rs117473936
rs5771049
rs13056677
rs2236031
rs13055726
rs41302603
rs876278
rs62239483
rs4342045
rs142343857
rs2334100
rs79700370
rs2232873
rs2232875
rs2232876
rs2232878
rs2232879
rs3747273
rs2232882
rs2232883
rs74714772
rs2232884
rs41280567
rs2232885
rs2232887
rs1055271
rs2232889
rs56235139
rs8140686
rs4824157
rs5771056
rs4824128
rs143433677
rs9616855
rs5771059
rs5771060
rs5771061
rs186288162
rs111645743
rs7289208
rs139294480
rs144030725
rs134970
rs134971
rs191049620
rs9616857
rs9616858
rs134972
rs134974
rs73172230
rs9616859
rs134975
rs134976
rs34589122
rs8138406
rs111895783
rs146766056
rs7292275
rs11912319
rs9616786
rs28375115
rs78540291
rs134977
rs7511557
rs8143078
rs8135083
rs5771063
rs150231411
rs59566208
rs11705085
rs73443336
rs147818580
rs143042662
rs41280569
rs6009975
rs13056405
rs762671
rs762670
rs8136495
rs762669
rs114166322
rs743615
rs128941
rs45577642
rs74679952
rs147072080
rs131824
rs138952741
rs41281543
rs41282345
rs73891260
rs141530541
rs131823
rs45529631
rs139624774
rs6010121
rs6010122
rs131822
rs6010123
rs150121997
rs6009976
rs6010124
rs6009977
rs145360172
rs145759919
rs12163404
rs6010126
rs6010127
rs73172235
rs73172237
rs6010129
rs115920265
rs6009978
rs6010131
rs144039751
rs77954081
rs77737346
rs75276302
rs150184570
rs470120
rs76014823
rs2032424
rs140525
rs131817
rs73172241
rs75088399
rs118022654
rs138261040
rs3091397
rs45499897
rs17850507
rs10854880
rs5770855
rs56229588
rs131815
rs118071675
rs131814
rs140524
rs131813
rs41282347
rs2782
rs12148
rs131811
rs140523
rs41281527
rs131808
rs131807
rs117290338
rs74479613
rs131806
rs145052206
rs131805
rs11479
rs112723255
rs1138404
rs148641002
rs131804
rs131802
rs131801
rs117675268
rs470119
rs131800
rs74624637
rs139023197
rs141953471
rs147291866
rs117188300
rs361725
rs140522
rs131798
rs131794
rs131793
rs131792
rs5770768
rs5770862
rs118119439
rs189739013
rs73172252
rs78007348
rs76997456
rs4824129
rs62239506
rs6009980
rs131790
rs5770863
rs5770864
rs5770865
rs131789
rs5770867
rs5770868
rs9616864
rs131788
rs142338283
rs146657692
rs5770769
rs58304765
rs470118
rs140521
rs5770871
rs9616789
rs131787
rs131786
rs131785
rs5770874
rs1866
rs58111256
rs17001607
rs5770772
rs17001608
rs113637408
rs131784
rs5770773
rs131783
rs190220916
rs5770877
rs72619590
rs131781
rs131780
rs188540585
rs5770878
rs6009920
rs3752397
rs6009986
rs738938
rs5770775
rs117800807
rs77135372
rs7288373
rs41282351
rs117961389
rs5770881
rs138547521
rs5770882
rs5770883
rs6009988
rs62239508
rs116500907
rs5770886
rs61746062
rs140519
rs36062310
rs131779
rs5770887
rs41281529
rs7291641
rs131778
rs9628208
rs41281531
rs6009989
rs6009990
rs73891280
rs6520148
rs6520149
rs140753100
rs6520150
rs131777
rs6009921
rs6009991
rs76081526
rs6009992
rs139954992
rs131776
rs10427934
rs5770778
rs145907700
rs112257051
rs146974770
rs148066176
rs111857192
rs113051123
rs142975638
rs56755969
rs131775
rs58881858
rs9306547
rs57956372
rs141201550
rs58101335
rs57034289
rs60997532
rs58057169
rs131774
rs131773
rs56003464
rs56043219
rs8136827
rs6009923
rs6009924
rs6009993
rs131772
rs6009994
rs6009925
rs6009995
rs6009996
rs6009998
rs6009999
rs58304462
rs6009926
rs56159515
rs57525082
rs28549096
rs12157953
rs6010000
rs6010001
rs11913340
rs12167728
rs131770
rs79989431
rs149709639
rs6010005
rs9628209
rs6009928
rs6010006
rs6010007
rs12157655
rs6009929
rs6009930
rs143305198
rs6010008
rs4824130
rs140518
rs9628177
rs9628212
rs9628178
rs5770892
rs117637509
rs28711204
rs73891281
rs73891282
rs73891283
rs5770893
rs115812126
rs74489771
rs78789402
rs3752396
rs131769
rs140517
rs131768
rs6010011
rs180833339
rs9628213
rs5770898
rs131767
rs140516
rs131766
rs11913936
rs131764
rs131763
rs5770902
rs117397080
rs117564340
rs77157694
rs12157672
rs5770903
rs138508432
rs5770904
rs141639841
rs149281387
rs2334104
rs5770905
rs15195
rs7238
rs12160714
rs73891288
rs12160794
rs2073605
rs2073604
rs41309651
rs470117
rs2516557
rs5770907
rs145985628
rs117635543
rs8142621
rs131761
rs8137491
rs2269385
rs8141883
rs2269384
rs5770911
rs34744246
rs8142477
rs115743514
rs131760
rs117323981
rs17848459
rs12627787
rs76233096
rs1557503
rs5770912
rs5770913
rs1557502
rs8137301
rs131759
rs187632508
rs3752393
rs73445514
rs3213446
rs3213445
rs5770916
rs6520157
rs131758
rs3810647
rs8137478
rs5770917
rs3180872
rs1056964
rs17001634
rs762677
rs762676
rs140514
rs2269382
rs6010013
rs62239538
rs41282355
rs2269381
rs143525998
rs86337
rs131757
rs131756
rs6010014
rs963980
rs131755
rs6010015
rs6010016
rs2283674
rs131753
rs12158909
rs6009931
rs6009932
rs5770922
rs131752
rs1064344
rs6010020
rs80201391
rs79948724
rs131751
rs6009933
rs131750
rs28584725
rs9628182
rs5770924
rs131749
rs131748
rs131747
rs117149437
rs62239540
rs62239541
rs62239542
rs59934938
rs131746
rs131745
rs76610029
rs62239544
rs7287960
rs62239545
rs58521696
rs60498984
rs57085762
rs59714834
rs62239547
rs6010023
rs140513
rs5770927
rs5770928
rs74525923
rs12160352
rs57580948
rs3091399
rs60584594
rs470116
rs58621547
rs6010024
rs117187472
rs77245932
rs7284429
rs131744
rs75588487
rs131743
rs131742
rs57687504
rs9616877
rs131741
rs76916354
rs74737343
rs3213444
rs3213443
rs3213442
rs966020
rs55964650
rs140512
rs73445551
rs73445553
rs112645707
rs131738
rs73445556
rs142689450
rs111478652
rs6009937
rs9628223
rs9628224
rs715524
rs715519
rs112974449
rs75820512
rs73445565
rs73445567
rs9616794
rs2238834
rs9616878
rs9616879
rs12169357
rs74937467
rs12168113
rs78266797
rs131737
rs73445578
rs73445581
rs41282359
rs41282361
rs6010025
rs6009938
rs139026351
rs116947359
rs56314791
rs9616795
rs3219201
rs41282363
rs79047750
rs916005
rs45474596
rs73172271
rs78122887
rs73445583
rs73445585
rs1140555
rs75465264
rs131736
rs131735
rs4824114
rs131734
rs5770797
rs470115
rs35826039
rs11091008
rs117860744
rs78188508
rs73445591
rs131733
rs965618
rs74786443
rs2269380
rs2269379
rs14136
rs5770941
rs9616798
rs117802677
rs112640312
rs7285093
rs140510
rs131732
rs78370373
rs131729
rs60469326
rs131728
rs2334107
rs80333775
rs131727
rs9616885
rs131724
rs56926656
rs131722
rs6010030
rs145891752
rs2097226
rs55899990
rs55982264
rs113397237
rs131720
rs131719
rs131718
rs9616886
rs72260
rs5770804
rs3091400
rs139905430
rs76733141
rs75395540
rs11912237
rs28642909
rs738937
rs28465220
rs9616887
rs9628229
rs11704557
rs73172277
rs79823940
rs6009939
rs76841085
rs131717
rs5770805
rs7288050
rs8142033
rs7288338
rs5770953
rs141494339
rs5741862
rs6151429
rs6151428
rs762674
rs743616
rs6151425
rs762673
rs873697
rs6151424
rs6151423
rs2071421
rs9616801
rs762672
rs1106788
rs6151419
rs6151416
rs6151415
rs6151413
rs6151412
rs6151408
rs6151406
rs6151405
rs131715
rs762668
rs140125991
rs131714
rs131713
rs77715663
rs77841946
rs131712
rs145121457
rs142145605
rs131711
rs5770957
rs5770807
rs9616892
rs2341005
rs2341006
rs5770958
rs5770959
rs147362804
rs9616802
rs1003322
rs79086732
rs5770961
rs131710
rs131709
rs149652589
rs5770964
rs8139925
rs8140041
rs151207005
rs7511322
rs7511341
rs9917543
rs78309468
rs117163423
rs5770808
rs5770966
rs113959305
rs5770974
rs80097620
rs4040041
rs148201653
rs6009942
rs6010035
rs117066176
rs78222150
rs78773185
rs78940284
rs76300267
rs75126276
rs9616896
rs8138438
rs134774
rs79874574
rs117166798
rs2341007
rs141730258
rs148824175
rs117983891
rs9616897
rs79797315
rs7285107
rs146867969
rs138050140
rs146197932
rs6010037
rs13057207
rs117720465
rs9616807
rs6009944
rs7287312
rs188232986
rs6009945
rs146680106
rs35205773
rs5770979
rs111977147
rs116911147
rs8142140
rs77730706
rs113046708
rs9616809
rs150689062
rs6010039
rs117063829
rs9616810
rs145680326
rs114890447
rs6009946
rs6009947
rs113446512
rs6010040
rs149122548
rs9616900
rs6010042
rs145709293
rs80055960
rs6010043
rs11912822
rs11913876
rs12484068
rs8138300
rs140310676
rs113631121
rs113335228
rs10854884
rs6010044
rs6010045
rs150488225
rs138511532
rs8138460
rs147362972
rs137903954
rs112566550
rs112228159
rs6010046
rs9616906
rs146554347
rs1858756
rs9616812
rs117112804
rs9616907
rs68174505
rs13053850
rs9616908
rs75265108
rs713692
rs9628185
rs36006314
rs71311698
rs71311699
rs80259102
rs78399651
rs116289669
rs118045310
rs9616911
rs76982449
rs77070082
rs9616913
rs13054468
rs78162224
rs12484572
rs9616914
rs9616915
rs7286601
rs7284093
rs9616933
rs13054275
rs9616934
rs117641416
rs113604661
rs9616815
rs9616816
rs73174403
rs75558741
rs5770814
rs142550943
rs9616937
rs9680712
rs5770988
rs7286929
rs73174406
rs5770815
rs13056386
rs151047604
rs4428117
rs6010056
rs13055562
rs76224556
rs2341009
rs77452243
rs118185620
rs8138473
rs8138603
rs8136450
rs73174411
rs9616939
rs9616818
rs28735993
rs9616940
rs182177954
rs9616941
rs9616942
rs1557620
rs4824116
rs2157711
rs13054536
rs1001469
rs736334
rs2341010
rs9616943
rs2341011
rs739365
rs75767639
rs141909966
rs58752786
rs58484441
rs12483981
rs80117130
rs73174414
rs8141844
rs76179018
rs12628844
rs9968024
rs73174415
rs113706174
rs142356721
rs73174417
rs5770992
rs6010060
rs144913317
rs2040487
rs9616945
rs76870387
rs9616946
rs1024374
rs5770819
rs5770820
rs5770821
rs6009951
rs58155066
rs9616947
rs144480800
rs73174419
rs6010061
rs58575791
rs77189570
rs9616948
rs2106111
rs61729471
rs77869422
rs28689705
rs76867462
rs6009953
rs78342408
rs12628091
rs28688433
rs7291216
rs76239491
rs9628187
rs6010062
rs6010063
rs76161499
rs73174424
rs79183605
rs6010065
rs117910162
rs8136930
rs5770994
rs56207913
rs12158487
rs10451
rs7290955
rs715584
rs715586
rs182459402
rs192700691
rs5770995
rs5770996
rs6009957
rs76268556
rs8137951
rs150488734
rs8140772
rs2301584
rs41281537
rs756638
rs115712102
rs5770824
rs79725623
rs4824147
rs9628245
rs5770825
rs1858748
rs73174435
rs3810648
rs76593947
rs77216309
rs73174437
rs2285395
rs6010067
rs5770999
rs13056621
rs9616825
rs6010073
rs28516879
rs56238942
rs6009961
rs3788733
rs3865764
rs2879914
rs3865766
rs8135434
rs113391741
rs113267916
rs117315907
rs117000254
rs139620215
rs5771006
rs34608236
rs142680588
rs148968329
rs8136603
rs9616961
rs181629058
rs58895294
rs61290853
rs147713773
rs187225588
rs34939255
rs142671391
rs6010079
rs9616963
rs72619593
rs148425445
rs112565862
rs9616968
rs9628250
rs3888396
rs142823097
rs2238837
rs34726907
rs9616970
rs9616974
rs9616975
rs2519461
rs28729663
rs9616832
rs147475742
rs9616980
rs115055839
rs114553188
rs375798137
rs9616985
rs3896457
```
