## Supplementary material for "Characterization of shared and ancestry-specific signals driving complex traits using multi-ancestry fine-mapping": s2.afreq

```
#CHROM	ID	REF	ALT	ALT_FREQS	OBS_CT
22	rs6010195	T	G	0.343254	1008
22	rs62239297	G	T	0.00892857	1008
22	rs6010198	G	A	0.794643	1008
22	rs76673347	A	G	0.0595238	1008
22	rs142911435	C	T	0.0416667	1008
22	rs139948926	C	T	0.260913	1008
22	rs73187233	C	G	0.0287698	1008
22	rs9680643	C	T	0.181548	1008
22	rs4838858	C	T	0.113095	1008
22	rs4838859	G	A	0.793651	1008
22	rs2294397	A	G	0.916667	1008
22	rs138833960	C	T	0.0188492	1008
22	rs5771204	T	C	0.344246	1008
22	rs5771206	A	G	0.518849	1008
22	rs73187236	C	T	0.0634921	1008
22	rs76879368	C	T	0.0654762	1008
22	rs9617114	C	T	0.260913	1008
22	rs7292533	T	C	0.276786	1008
22	rs9628302	G	A	0.015873	1008
22	rs6010152	A	G	0.0664683	1008
22	rs11913282	C	T	0.0843254	1008
22	rs2295226	G	A	0.261905	1008
22	rs185976370	C	T	0.0277778	1008
22	rs2295225	C	G	0.797619	1008
22	rs75222915	C	T	0.0625	1008
22	rs5771209	A	G	0.395833	1008
22	rs144417902	C	T	0.0654762	1008
22	rs77861894	C	G	0.0625	1008
22	rs2340604	C	T	0.527778	1008
22	rs56149983	C	T	0.0535714	1008
22	rs8140537	G	A	0.140873	1008
22	rs8137535	C	T	0.139881	1008
22	rs117327817	G	A	0.0208333	1008
22	rs13053855	A	G	0.53869	1008
22	rs118183276	G	C	0.0664683	1008
22	rs13056445	C	T	0.472222	1008
22	rs80196623	G	T	0.0664683	1008
22	rs9617115	T	C	0.472222	1008
22	rs9617116	C	T	0.140873	1008
22	rs117599373	C	G	0.0664683	1008
22	rs28708629	G	A	0.324405	1008
22	rs5771212	A	C	0.454365	1008
22	rs5771213	A	G	0.453373	1008
22	rs41283477	G	C	0.0515873	1008
22	rs75711073	G	A	0.0654762	1008
22	rs41283479	C	G	0.122024	1008
22	rs9617117	G	A	0.277778	1008
22	rs4838860	G	C	0.391865	1008
22	rs13054650	G	C	0.304563	1008
22	rs7288889	T	G	0.769841	1008
22	rs73187244	T	C	0.0376984	1008
22	rs73187245	C	T	0.0367063	1008
22	rs738338	A	G	0.266865	1008
22	rs5771215	C	A	0.303571	1008
22	rs11912419	C	T	0.0436508	1008
22	rs1555050	C	T	0.77877	1008
22	rs5771217	G	T	0.319444	1008
22	rs4838812	A	G	0.776786	1008
22	rs56036086	G	A	0.0218254	1008
22	rs151004894	G	A	0.0208333	1008
22	rs732405	T	G	0.776786	1008
22	rs185163915	G	T	0.014881	1008
22	rs73187247	C	T	0.031746	1008
22	rs974570	G	A	0.00297619	1008
22	rs738339	C	T	0.71627	1008
22	rs56308603	G	A	0.0525794	1008
22	rs760756	G	A	0.265873	1008
22	rs2341366	A	G	0.266865	1008
22	rs2341367	T	C	0.776786	1008
22	rs77316590	C	T	0.0664683	1008
22	rs732710	C	T	0.265873	1008
22	rs6537637	G	T	0.0208333	1008
22	rs6537638	A	T	0.0208333	1008
22	rs730559	T	G	0.252976	1008
22	rs6537639	T	C	0.0525794	1008
22	rs117069858	C	T	0.137897	1008
22	rs9617045	G	A	0.265873	1008
22	rs73187249	G	A	0.030754	1008
22	rs5771093	G	A	0.387897	1008
22	rs73187250	G	A	0.031746	1008
22	rs12152137	C	T	0.258929	1008
22	rs77364321	C	T	0.0138889	1008
22	rs75406809	G	A	0.0714286	1008
22	rs4084289	A	G	0.768849	1008
22	rs4084288	G	A	0.329365	1008
22	rs9628304	C	T	0.386905	1008
22	rs5771095	C	T	0.386905	1008
22	rs2272844	C	G	0.257937	1008
22	rs117073176	C	A	0.0138889	1008
22	rs115013776	G	A	0.0138889	1008
22	rs3747941	A	G	0.939484	1008
22	rs8238	G	C	0.560516	1008
22	rs6712	G	C	0.030754	1008
22	rs2272845	C	G	0.255952	1008
22	rs77281844	G	A	0.0664683	1008
22	rs80085713	G	A	0.0654762	1008
22	rs73893138	C	G	0.0753968	1008
22	rs1009610	A	G	0.53373	1008
22	rs28668373	G	T	0.387897	1008
22	rs140544546	C	G	0.0684524	1008
22	rs5771225	T	C	0.539683	1008
22	rs5771226	T	C	0.539683	1008
22	rs6010201	C	G	0.539683	1008
22	rs3747942	T	C	0.539683	1008
22	rs2272846	C	A	0.539683	1008
22	rs74833777	C	T	0.0436508	1008
22	rs4395345	G	A	0.796627	1008
22	rs79753353	T	G	0.0793651	1008
22	rs139728223	C	T	0.0198413	1008
22	rs73187254	C	T	0.0724206	1008
22	rs77057707	T	C	0.078373	1008
22	rs4838861	C	T	0.541667	1008
22	rs4838814	C	G	0.542659	1008
22	rs371891505	G	T	0.00793651	1008
22	rs4838862	G	A	0.540675	1008
22	rs75034459	G	A	0.0763889	1008
22	rs6010202	G	A	0.387897	1008
22	rs56109781	T	C	0.585317	1008
22	rs2294398	G	A	0.264881	1008
22	rs2294399	G	A	0.384921	1008
22	rs11913090	G	A	0.0714286	1008
22	rs55914750	C	T	0.389881	1008
22	rs2272847	G	A	0.764881	1008
22	rs2272848	G	A	0.80754	1008
22	rs149039121	A	G	0.123016	1008
22	rs5771102	G	C	0.764881	1008
22	rs117080345	C	T	0.0119048	1008
22	rs2272850	C	T	0.122024	1008
22	rs760743	C	T	0.387897	1008
22	rs142151439	G	A	0.0496032	1008
22	rs55958053	T	G	0.031746	1008
22	rs4602327	A	G	0.611111	1008
22	rs4611754	C	T	0.252976	1008
22	rs116517135	T	A	0.332341	1008
22	rs140144566	G	T	0.0436508	1008
22	rs2294401	C	T	0.248016	1008
22	rs4838863	A	G	0.918651	1008
22	rs7292228	C	G	0.406746	1008
22	rs76840692	T	C	0.0188492	1008
22	rs142742216	C	T	0.00892857	1008
22	rs77350583	A	C	0.119048	1008
22	rs5771237	G	C	0.764881	1008
22	rs5771104	G	A	0.393849	1008
22	rs11703673	C	T	0.0615079	1008
22	rs5771238	A	G	0.339286	1008
22	rs4293651	G	A	0.0416667	1008
22	rs2013437	T	C	0.395833	1008
22	rs13058530	G	A	0.252976	1008
22	rs2013430	T	C	0.768849	1008
22	rs562785482	C	G	0.00198413	1008
22	rs149922172	G	C	0.00892857	1008
22	rs909687	G	C	0.763889	1008
22	rs2294402	T	G	0.50496	1008
22	rs79019062	G	A	0.118056	1008
22	rs2038049	G	C	0.395833	1008
22	rs75962939	G	A	0.0337302	1008
22	rs2272851	A	G	0.765873	1008
22	rs77548543	C	A	0.0128968	1008
22	rs2272852	G	A	0.0426587	1008
22	rs146013649	C	T	0.0198413	1008
22	rs2272853	C	T	0.186508	1008
22	rs2281116	T	A	0.251984	1008
22	rs2281117	C	A	0.118056	1008
22	rs2038050	A	G	0.863095	1008
22	rs35381394	G	A	0.00396825	1008
22	rs11912397	C	T	0.031746	1008
22	rs2272854	C	G	0.394841	1008
22	rs76476219	G	A	0.046627	1008
22	rs11703226	T	C	0.394841	1008
22	rs17248273	A	G	0.392857	1008
22	rs5771107	T	A	0.25496	1008
22	rs17248287	C	T	0.0138889	1008
22	rs2294403	G	A	0.0138889	1008
22	rs150759038	T	A	0.00396825	1008
22	rs76091185	C	T	0.0188492	1008
22	rs5771242	T	C	0.840278	1008
22	rs5771243	G	A	0.391865	1008
22	rs73187269	C	T	0.0327381	1008
22	rs77740560	G	A	0.113095	1008
22	rs4838865	A	G	0.849206	1008
22	rs730937	G	A	0.274802	1008
22	rs730936	T	C	0.238095	1008
22	rs62239325	T	C	0.00297619	1008
22	rs77515604	G	A	0.108135	1008
22	rs56133520	G	A	0.0615079	1008
22	rs55899818	C	T	0.279762	1008
22	rs73187272	G	A	0.0208333	1008
22	rs8184965	A	G	0.749008	1008
22	rs79823474	C	T	0.135913	1008
22	rs6010212	A	G	0.135913	1008
22	rs77256613	G	T	0.135913	1008
22	rs80104211	C	G	0.132937	1008
22	rs77767060	C	T	0.133929	1008
22	rs76622574	C	A	0.136905	1008
22	rs62239326	G	A	0.00396825	1008
22	rs192839591	G	A	0.0376984	1008
22	rs78448184	G	A	0.135913	1008
22	rs191708611	C	T	0.00892857	1008
22	rs74846043	A	G	0.135913	1008
22	rs17836661	A	T	0.135913	1008
22	rs17248301	T	C	0.135913	1008
22	rs147015387	C	G	0.00892857	1008
22	rs17836662	G	A	0.355159	1008
22	rs76969909	G	A	0.134921	1008
22	rs78956285	C	T	0.134921	1008
22	rs75443122	G	A	0.134921	1008
22	rs75807712	G	C	0.134921	1008
22	rs13055135	A	G	0.668651	1008
22	rs78279484	T	G	0.126984	1008
22	rs111569990	C	T	0.248016	1008
22	rs78646727	A	G	0.126984	1008
22	rs76530694	G	A	0.014881	1008
22	rs5771256	G	A	0.678571	1008
22	rs79916336	G	A	0.126984	1008
22	rs192278680	G	A	0.0436508	1008
22	rs138278808	C	T	0.126984	1008
22	rs148768667	C	A	0.0208333	1008
22	rs77925564	T	C	0.119048	1008
22	rs77044695	C	T	0.126984	1008
22	rs5771258	C	A	0.806548	1008
22	rs17836664	A	G	0.154762	1008
22	rs5771259	G	A	0.246032	1008
22	rs139507438	C	T	0.0327381	1008
22	rs7511006	T	C	0.356151	1008
22	rs76463206	G	T	0.126984	1008
22	rs9628271	A	G	0.805556	1008
22	rs74671070	G	A	0.126984	1008
22	rs6010213	T	C	0.805556	1008
22	rs7290710	C	T	0.356151	1008
22	rs74515891	C	A	0.126984	1008
22	rs80270541	G	A	0.126984	1008
22	rs78557820	T	C	0.126984	1008
22	rs74636860	T	C	0.126984	1008
22	rs75841627	T	C	0.126984	1008
22	rs5771109	T	C	0.360119	1008
22	rs17248329	G	C	0.118056	1008
22	rs75025259	C	A	0.126984	1008
22	rs79747099	T	C	0.125992	1008
22	rs113872034	G	A	0.0674603	1008
22	rs6010216	C	T	0.805556	1008
22	rs118013066	T	C	0.0496032	1008
22	rs7290465	A	G	0.678571	1008
22	rs150530006	G	A	0.0496032	1008
22	rs5771266	G	A	0.244048	1008
22	rs74845370	G	A	0.126984	1008
22	rs78007116	C	G	0.126984	1008
22	rs79804103	A	C	0.127976	1008
22	rs17248343	A	C	0.126984	1008
22	rs7364173	T	C	0.357143	1008
22	rs17836669	G	A	0.126984	1008
22	rs148315488	A	G	0.126984	1008
22	rs184828492	A	G	0.0505952	1008
22	rs5771270	G	A	0.356151	1008
22	rs45480691	G	A	0.128968	1008
22	rs181863609	T	C	0.128968	1008
22	rs78244765	G	C	0.128968	1008
22	rs75596977	T	C	0.128968	1008
22	rs13058062	T	C	0.864087	1008
22	rs5771271	G	A	0.34127	1008
22	rs11553697	T	C	0.137897	1008
22	rs2294404	G	A	0.249008	1008
22	rs76578729	C	T	0.128968	1008
22	rs77096954	G	C	0.128968	1008
22	rs4838866	A	G	0.890873	1008
22	rs35820251	G	A	0.0833333	1008
22	rs41283469	C	T	0.0833333	1008
22	rs76646287	C	A	0.0833333	1008
22	rs75455741	A	G	0.0873016	1008
22	rs738334	T	C	0.868056	1008
22	rs1555048	A	G	0.867063	1008
22	rs150016700	G	C	0.0376984	1008
22	rs77003572	G	A	0.094246	1008
22	rs909688	A	G	0.868056	1008
22	rs76662439	C	T	0.0297619	1008
22	rs117898360	T	C	0.0982143	1008
22	rs79016563	G	A	0.0386905	1008
22	rs2341111	G	C	0.869048	1008
22	rs75847948	G	A	0.094246	1008
22	rs77329779	A	G	0.094246	1008
22	rs760746	C	G	0.094246	1008
22	rs77032604	C	T	0.094246	1008
22	rs5771274	G	A	0.274802	1008
22	rs2235354	C	T	0.094246	1008
22	rs2072875	G	A	0.235119	1008
22	rs2076138	T	C	0.235119	1008
22	rs62239358	A	T	0.0208333	1008
22	rs5771276	G	A	0.771825	1008
22	rs190462359	G	A	0.0386905	1008
22	rs2002766	G	A	0.771825	1008
22	rs13433665	C	T	0.106151	1008
22	rs5771280	A	T	0.866071	1008
22	rs5771281	A	G	0.866071	1008
22	rs2066770	G	A	0.0843254	1008
22	rs55861809	C	T	0.0208333	1008
22	rs1129880	A	G	0.869048	1008
22	rs5771284	A	C	0.87004	1008
22	rs2072876	G	A	0.0912698	1008
22	rs142903546	C	A	0.0386905	1008
22	rs5771285	G	T	0.874008	1008
22	rs5771111	C	G	0.874008	1008
22	rs2235355	C	T	0.236111	1008
22	rs73187284	C	T	0.405754	1008
22	rs34422484	G	A	0.105159	1008
22	rs74974905	G	A	0.0188492	1008
22	rs742184	C	T	0.262897	1008
22	rs1076649	T	C	0.469246	1008
22	rs1076650	G	A	0.455357	1008
22	rs2267983	C	A	0.46131	1008
22	rs2267984	C	T	0.28373	1008
22	rs2267986	A	G	0.575397	1008
22	rs3817818	C	G	0.337302	1008
22	rs2272855	C	T	0.34127	1008
22	rs2272857	A	G	0.564484	1008
22	rs11913279	G	C	0.172619	1008
22	rs9617126	C	T	0.0843254	1008
22	rs12484714	C	T	0.168651	1008
22	rs2072877	C	T	0.0972222	1008
22	rs2072878	A	G	0.0972222	1008
22	rs9617128	C	T	0.56746	1008
22	rs2076139	T	C	0.572421	1008
22	rs742185	A	G	0.577381	1008
22	rs760747	C	T	0.21627	1008
22	rs36083586	G	A	0.12996	1008
22	rs2076140	A	C	0.622024	1008
22	rs742186	A	G	0.383929	1008
22	rs35018662	C	T	0.0793651	1008
22	rs34655450	C	T	0.136905	1008
22	rs2009788	T	G	0.640873	1008
22	rs35232755	C	A	0.12996	1008
22	rs61760587	G	A	0.0684524	1008
22	rs34823637	G	T	0.094246	1008
22	rs35481758	C	T	0.094246	1008
22	rs909691	A	G	0.470238	1008
22	rs34778589	A	C	0.0505952	1008
22	rs1003969	T	C	0.405754	1008
22	rs2235356	G	A	0.599206	1008
22	rs909692	C	G	0.404762	1008
22	rs3761899	T	C	0.121032	1008
22	rs5771114	T	G	0.441468	1008
22	rs150685861	C	A	0.0694444	1008
22	rs73437427	C	G	0.0793651	1008
22	rs79722256	C	T	0.0793651	1008
22	rs5771295	A	G	0.199405	1008
22	rs4838869	G	A	0.376984	1008
22	rs4838870	C	T	0.456349	1008
22	rs4838815	A	G	0.456349	1008
22	rs5771118	T	C	0.632937	1008
22	rs6010224	A	C	0.457341	1008
22	rs6010225	A	G	0.456349	1008
22	rs6010226	G	A	0.386905	1008
22	rs118175447	G	A	0.0218254	1008
22	rs76914436	C	G	0.0813492	1008
22	rs28637964	G	T	0.53869	1008
22	rs1127000	G	A	0.606151	1008
22	rs145193730	A	G	0.0218254	1008
22	rs28718510	T	G	0.610119	1008
22	rs28633213	T	C	0.340278	1008
22	rs28418659	C	T	0.337302	1008
22	rs183199836	T	C	0.0188492	1008
22	rs28611220	A	G	0.688492	1008
22	rs78659355	T	C	0.0823413	1008
22	rs28540713	T	C	0.422619	1008
22	rs11547734	A	G	0.611111	1008
22	rs142698988	G	A	0.0198413	1008
22	rs111925803	C	T	0.0595238	1008
22	rs28442189	C	G	0.27381	1008
22	rs149492800	C	T	0.047619	1008
22	rs11547728	C	T	0.268849	1008
22	rs80056853	C	A	0.0724206	1008
22	rs35278490	G	C	0.268849	1008
22	rs28404597	G	A	0.190476	1008
22	rs180908061	A	C	0.0218254	1008
22	rs62621372	C	T	0.0694444	1008
22	rs374162230	C	T	0.0109127	1008
22	rs28497828	G	A	0.078373	1008
22	rs11547731	T	C	0.581349	1008
22	rs79966207	T	C	0.0694444	1008
22	rs28504007	T	A	0.0386905	1008
22	rs4076566	G	A	0.241071	1008
22	rs4075185	G	C	0.240079	1008
22	rs34407639	T	C	0.240079	1008
22	rs28564290	G	A	0.239087	1008
22	rs28553432	G	A	0.0496032	1008
22	rs117199604	G	A	0.00396825	1008
22	rs55709850	G	T	0.28869	1008
22	rs140030949	G	C	0.0109127	1008
22	rs28366595	G	A	0.309524	1008
22	rs187717634	C	A	0.0228175	1008
22	rs56942534	C	T	0.15873	1008
22	rs28513473	T	C	0.309524	1008
22	rs188975544	C	T	0.0218254	1008
22	rs192965378	C	T	0.0128968	1008
22	rs58705604	G	A	0.0386905	1008
22	rs117439977	G	A	0.00496032	1008
22	rs142515133	C	A	0.0198413	1008
22	rs28573806	T	C	0.571429	1008
22	rs28578714	T	C	0.571429	1008
22	rs28379706	T	C	0.573413	1008
22	rs28415976	A	G	0.301587	1008
22	rs77759477	C	G	0.0396825	1008
22	rs28412679	T	C	0.650794	1008
22	rs28535173	G	T	0.770833	1008
22	rs114496424	T	G	0.0248016	1008
22	rs28607360	A	G	0.241071	1008
22	rs145361155	G	T	0.014881	1008
22	rs28396846	C	T	0.236111	1008
22	rs28455041	T	C	0.260913	1008
22	rs28581366	G	A	0.224206	1008
22	rs73188905	C	T	0.224206	1008
22	rs373424311	C	A	0.0168651	1008
22	rs28394672	A	G	0.260913	1008
22	rs28483439	C	G	0.236111	1008
22	rs28625946	G	C	0.236111	1008
22	rs73437463	C	T	0.0119048	1008
22	rs62241209	G	A	0.00396825	1008
22	rs28639985	C	T	0.236111	1008
22	rs28570650	T	C	0.260913	1008
22	rs28611014	C	T	0.225198	1008
22	rs28427539	A	G	0.237103	1008
22	rs75224671	C	T	0.0257937	1008
22	rs28672672	G	A	0.0267857	1008
22	rs28473629	T	C	0.0257937	1008
22	rs68097952	A	G	0.238095	1008
22	rs28711487	T	C	0.258929	1008
22	rs28607359	G	T	0.233135	1008
22	rs140206942	G	C	0.0327381	1008
22	rs143893967	G	A	0.0436508	1008
22	rs28647660	A	G	0.125992	1008
22	rs28534659	A	G	0.10119	1008
22	rs148606436	C	G	0.0109127	1008
22	rs73891214	G	A	0.0902778	1008
22	rs76879755	T	C	0.0119048	1008
22	rs28645770	T	G	0.318452	1008
22	rs117284236	G	A	0.0109127	1008
22	rs145268680	G	A	0.0892857	1008
22	rs62241210	C	T	0.429563	1008
22	rs148919336	G	A	0.0109127	1008
22	rs67710834	G	C	0.329365	1008
22	rs62241211	C	A	0.417659	1008
22	rs34544325	A	G	0.668651	1008
22	rs62241212	G	A	0.428571	1008
22	rs62241213	G	A	0.417659	1008
22	rs73437489	C	G	0.0248016	1008
22	rs62241216	A	G	0.454365	1008
22	rs73437491	G	A	0.0267857	1008
22	rs142227764	C	T	0.00396825	1008
22	rs151210496	G	A	0.416667	1008
22	rs114420749	C	T	0.0248016	1008
22	rs72619588	T	G	0.422619	1008
22	rs73188911	C	T	0.0704365	1008
22	rs62241217	T	C	0.447421	1008
22	rs78955443	G	A	0.00892857	1008
22	rs62241218	T	C	0.447421	1008
22	rs62241220	G	A	0.349206	1008
22	rs35662666	C	T	0.206349	1008
22	rs118020266	C	G	0.0892857	1008
22	rs35729162	C	T	0.358135	1008
22	rs78854007	G	A	0.00892857	1008
22	rs35197053	C	T	0.358135	1008
22	rs68069258	T	C	0.324405	1008
22	rs67286232	T	C	0.447421	1008
22	rs62241223	C	T	0.333333	1008
22	rs62241225	A	G	0.449405	1008
22	rs34244788	G	C	0.0248016	1008
22	rs117291362	G	A	0.0892857	1008
22	rs73439304	G	A	0.0248016	1008
22	rs67248662	G	C	0.266865	1008
22	rs137921722	C	T	0.0178571	1008
22	rs68178377	C	T	0.199405	1008
22	rs73891220	G	A	0.270833	1008
22	rs117100828	C	T	0.147817	1008
22	rs73439311	G	A	0.295635	1008
22	rs35759545	C	T	0.287698	1008
22	rs76393084	G	C	0.0575397	1008
22	rs62241228	T	C	0.287698	1008
22	rs35812349	A	G	0.387897	1008
22	rs80243206	A	T	0.0198413	1008
22	rs62241230	C	T	0.267857	1008
22	rs11553143	C	T	0.0902778	1008
22	rs73439316	C	T	0.0208333	1008
22	rs73439318	G	C	0.0208333	1008
22	rs74933135	G	A	0.00892857	1008
22	rs78060754	C	T	0.194444	1008
22	rs73439320	A	G	0.0208333	1008
22	rs62241231	G	A	0.619048	1008
22	rs62241232	G	A	0.553571	1008
22	rs117044665	T	C	0.0912698	1008
22	rs67488807	T	C	0.445437	1008
22	rs62241233	T	C	0.323413	1008
22	rs146031404	C	A	0.100198	1008
22	rs78477728	C	T	0.0972222	1008
22	rs146310944	A	T	0.00892857	1008
22	rs62241236	G	T	0.611111	1008
22	rs62241237	C	T	0.631944	1008
22	rs73439323	T	C	0.0208333	1008
22	rs62241238	G	A	0.611111	1008
22	rs62241239	C	A	0.554563	1008
22	rs144337033	T	C	0.100198	1008
22	rs183166435	A	C	0.00892857	1008
22	rs111715507	C	T	0.0208333	1008
22	rs62241241	A	G	0.368056	1008
22	rs62241242	A	C	0.388889	1008
22	rs112558821	T	C	0.0208333	1008
22	rs118067161	C	T	0.00892857	1008
22	rs73439331	G	A	0.0208333	1008
22	rs75339271	C	T	0.185516	1008
22	rs67447900	A	G	0.37996	1008
22	rs117747654	C	G	0.0912698	1008
22	rs62241243	T	C	0.378968	1008
22	rs117289563	C	T	0.00892857	1008
22	rs145681542	G	T	0.0912698	1008
22	rs4074135	T	C	0.435516	1008
22	rs140933791	C	A	0.358135	1008
22	rs140693299	G	T	0.185516	1008
22	rs143135011	C	T	0.624008	1008
22	rs144903902	G	C	0.0178571	1008
22	rs140763648	A	G	0.390873	1008
22	rs144682708	C	T	0.0575397	1008
22	rs140286278	A	G	0.390873	1008
22	rs144356196	A	G	0.181548	1008
22	rs148762611	A	G	0.277778	1008
22	rs146662012	G	A	0.0525794	1008
22	rs140228812	C	T	0.0843254	1008
22	rs149898569	A	C	0.0327381	1008
22	rs138883275	G	A	0.0843254	1008
22	rs141907324	T	G	0.393849	1008
22	rs138896249	G	A	0.0575397	1008
22	rs149391318	C	T	0.0218254	1008
22	rs139779955	C	T	0.0843254	1008
22	rs36154708	C	T	0.00992063	1008
22	rs150947602	T	G	0.306548	1008
22	rs140833036	A	G	0.306548	1008
22	rs147821693	G	A	0.00198413	1008
22	rs141476490	C	G	0.305556	1008
22	rs36172631	A	G	0.274802	1008
22	rs36183785	T	C	0.306548	1008
22	rs149127232	A	C	0.030754	1008
22	rs146373984	T	C	0.306548	1008
22	rs146143398	T	G	0.0287698	1008
22	rs139045789	C	T	0.391865	1008
22	rs150997450	G	T	0.0119048	1008
22	rs145165810	G	A	0.0119048	1008
22	rs36189634	A	T	0.28869	1008
22	rs181610147	G	A	0.0863095	1008
22	rs186314729	T	C	0.191468	1008
22	rs539951711	G	T	0.0525794	1008
22	rs183436469	G	A	0.0208333	1008
22	rs187591537	A	G	0.0297619	1008
22	rs376092773	G	A	0.0555556	1008
22	rs368177450	G	A	0.0555556	1008
22	rs59137481	A	G	0.190476	1008
22	rs118113658	C	T	0.155754	1008
22	rs67048095	A	G	0.345238	1008
22	rs142322359	T	C	0.0119048	1008
22	rs73439336	G	A	0.190476	1008
22	rs28642259	C	T	0.030754	1008
22	rs79547416	C	T	0.0863095	1008
22	rs80327784	C	T	0.189484	1008
22	rs28403232	A	G	0.190476	1008
22	rs28401210	G	A	0.190476	1008
22	rs74667571	G	A	0.189484	1008
22	rs73439337	G	T	0.189484	1008
22	rs79330110	G	C	0.189484	1008
22	rs28802688	A	G	0.190476	1008
22	rs73188924	C	A	0.0853175	1008
22	rs62241244	T	C	0.759921	1008
22	rs193096387	G	T	0.0555556	1008
22	rs116877250	G	A	0.0119048	1008
22	rs28880677	G	A	0.287698	1008
22	rs150003830	T	G	0.0119048	1008
22	rs28762414	G	A	0.190476	1008
22	rs28874946	C	T	0.190476	1008
22	rs117994560	G	A	0.0486111	1008
22	rs28880317	C	T	0.107143	1008
22	rs59374353	C	A	0.0853175	1008
22	rs58378930	A	G	0.0555556	1008
22	rs151139695	C	G	0.0565476	1008
22	rs76615455	A	G	0.0555556	1008
22	rs118138778	A	G	0.0119048	1008
22	rs117017854	T	A	0.188492	1008
22	rs28797322	C	A	0.189484	1008
22	rs28840684	C	T	0.189484	1008
22	rs77549310	C	G	0.0555556	1008
22	rs116735347	C	G	0.106151	1008
22	rs73188926	C	T	0.0297619	1008
22	rs143922184	A	T	0.0119048	1008
22	rs57198842	G	C	0.189484	1008
22	rs28645281	C	G	0.189484	1008
22	rs60225523	T	C	0.189484	1008
22	rs78047284	G	C	0.0555556	1008
22	rs28540936	G	A	0.0238095	1008
22	rs111945246	G	A	0.0297619	1008
22	rs28638301	G	A	0.203373	1008
22	rs146440524	G	A	0.0367063	1008
22	rs73188928	C	A	0.0297619	1008
22	rs140892578	C	T	0.0337302	1008
22	rs370627002	A	G	0.0128968	1008
22	rs144812546	C	T	0.0545635	1008
22	rs28869343	A	G	0.393849	1008
22	rs28780804	T	C	0.189484	1008
22	rs73188929	G	A	0.030754	1008
22	rs28883654	G	A	0.189484	1008
22	rs80342148	A	G	0.0208333	1008
22	rs28500484	A	C	0.0873016	1008
22	rs75823085	A	G	0.0208333	1008
22	rs28427872	C	T	0.0188492	1008
22	rs73188930	C	G	0.0287698	1008
22	rs4073477	G	A	0.0297619	1008
22	rs4073478	C	G	0.0119048	1008
22	rs60266930	C	T	0.0218254	1008
22	rs58971390	G	T	0.0208333	1008
22	rs76001475	G	A	0.0208333	1008
22	rs28482133	T	C	0.395833	1008
22	rs149602991	A	C	0.0208333	1008
22	rs77524564	G	A	0.189484	1008
22	rs28858209	A	C	0.190476	1008
22	rs66721116	G	A	0.190476	1008
22	rs118069320	C	T	0.0208333	1008
22	rs12158244	G	C	0.395833	1008
22	rs12163472	C	T	0.233135	1008
22	rs7511088	T	C	0.762897	1008
22	rs75156814	C	A	0.188492	1008
22	rs73439371	G	C	0.188492	1008
22	rs76513894	A	G	0.0555556	1008
22	rs8135489	T	C	0.0208333	1008
22	rs10775809	A	T	0.188492	1008
22	rs7288680	C	T	0.0208333	1008
22	rs146381026	T	C	0.0545635	1008
22	rs10775810	C	T	0.188492	1008
22	rs60708277	A	G	0.205357	1008
22	rs141515200	T	C	0.0922619	1008
22	rs12167247	T	C	0.0198413	1008
22	rs12166420	G	A	0.00793651	1008
22	rs79496165	A	G	0.352183	1008
22	rs8138238	A	T	0.149802	1008
22	rs147838603	G	A	0.077381	1008
22	rs140392469	T	A	0.155754	1008
22	rs8141888	G	A	0.198413	1008
22	rs8136402	T	C	0.200397	1008
22	rs73188939	C	T	0.0347222	1008
22	rs8139075	A	G	0.396825	1008
22	rs8141303	T	C	0.200397	1008
22	rs113754609	C	A	0.0347222	1008
22	rs67980306	A	T	0.200397	1008
22	rs12158890	T	C	0.200397	1008
22	rs116093398	C	T	0.0238095	1008
22	rs117340146	C	T	0.0456349	1008
22	rs8142229	C	T	0.200397	1008
22	rs8140369	A	G	0.202381	1008
22	rs7290471	A	G	0.387897	1008
22	rs73188943	C	T	0.0813492	1008
22	rs138767433	C	G	0.0446429	1008
22	rs7287079	G	A	0.0753968	1008
22	rs6520143	A	G	0.201389	1008
22	rs117800321	C	T	0.0238095	1008
22	rs7511047	A	G	0.201389	1008
22	rs78400531	C	T	0.0208333	1008
22	rs12158353	T	G	0.0753968	1008
22	rs7284516	T	G	0.0763889	1008
22	rs141022620	T	G	0.0208333	1008
22	rs117865134	G	C	0.0228175	1008
22	rs74664523	G	A	0.0228175	1008
22	rs7287773	C	T	0.199405	1008
22	rs78575967	C	T	0.0367063	1008
22	rs148743123	G	A	0.0436508	1008
22	rs142427081	G	C	0.0426587	1008
22	rs55791675	G	A	0.203373	1008
22	rs58223188	T	C	0.388889	1008
22	rs7286698	A	G	0.389881	1008
22	rs78628044	G	T	0.0208333	1008
22	rs12163408	G	A	0.244048	1008
22	rs6520147	G	A	0.389881	1008
22	rs73188949	G	A	0.269841	1008
22	rs7286685	G	A	0.0992063	1008
22	rs112215987	A	G	0.100198	1008
22	rs56169618	G	A	0.381944	1008
22	rs7287411	G	A	0.381944	1008
22	rs73439388	T	C	0.0228175	1008
22	rs58852793	A	G	0.382937	1008
22	rs73439390	G	A	0.0972222	1008
22	rs12159089	G	A	0.382937	1008
22	rs77312585	C	T	0.0218254	1008
22	rs8142016	C	T	0.418651	1008
22	rs76201378	G	A	0.149802	1008
22	rs7285132	A	T	0.566468	1008
22	rs116854854	G	A	0.015873	1008
22	rs117246629	G	T	0.0744048	1008
22	rs12159165	C	G	0.359127	1008
22	rs12158382	G	T	0.359127	1008
22	rs140284135	C	G	0.0753968	1008
22	rs62241885	A	G	0.360119	1008
22	rs138422062	C	T	0.0763889	1008
22	rs7510868	G	A	0.339286	1008
22	rs12157911	A	G	0.0982143	1008
22	rs148761158	C	G	0.0208333	1008
22	rs4075443	A	G	0.356151	1008
22	rs12158196	A	G	0.355159	1008
22	rs56067900	G	A	0.0297619	1008
22	rs117715322	C	T	0.0267857	1008
22	rs56168974	A	G	0.0297619	1008
22	rs114809320	C	T	0.0753968	1008
22	rs146661321	C	T	0.0575397	1008
22	rs12160258	A	C	0.364087	1008
22	rs12159099	G	A	0.356151	1008
22	rs12159888	C	A	0.356151	1008
22	rs73172204	G	A	0.259921	1008
22	rs12159321	T	C	0.355159	1008
22	rs117434840	G	C	0.0218254	1008
22	rs7511085	G	A	0.354167	1008
22	rs76014373	T	A	0.0208333	1008
22	rs74712657	A	G	0.229167	1008
22	rs147261066	C	T	0.0753968	1008
22	rs62241887	G	C	0.00396825	1008
22	rs73172205	T	C	0.00396825	1008
22	rs9628184	G	A	0.349206	1008
22	rs12163522	C	T	0.0248016	1008
22	rs72490268	A	G	0.438492	1008
22	rs60746132	G	A	0.433532	1008
22	rs141460909	C	T	0.0168651	1008
22	rs9616935	T	C	0.233135	1008
22	rs9616936	A	G	0.755952	1008
22	rs139100785	G	A	0.0734127	1008
22	rs12162889	G	A	0.433532	1008
22	rs143863611	C	G	0.015873	1008
22	rs7511349	G	T	0.757937	1008
22	rs12163126	C	G	0.433532	1008
22	rs12163129	C	T	0.505952	1008
22	rs9616819	T	C	0.762897	1008
22	rs9616944	T	C	0.762897	1008
22	rs6417776	A	G	0.762897	1008
22	rs79067317	A	C	0.0634921	1008
22	rs12485154	G	A	0.0168651	1008
22	rs7292268	G	A	0.348214	1008
22	rs191790675	A	G	0.0347222	1008
22	rs149296439	G	A	0.0218254	1008
22	rs9616949	C	T	0.761905	1008
22	rs9616822	G	A	0.761905	1008
22	rs9616823	A	G	0.761905	1008
22	rs7285141	T	C	0.825397	1008
22	rs7284870	A	G	0.761905	1008
22	rs12162986	C	A	0.4375	1008
22	rs7511513	C	T	0.761905	1008
22	rs9616951	C	T	0.761905	1008
22	rs7288269	C	T	0.761905	1008
22	rs7290829	T	A	0.761905	1008
22	rs9616952	C	G	0.761905	1008
22	rs111749933	A	T	0.0416667	1008
22	rs12163500	T	C	0.436508	1008
22	rs12162877	C	T	0.43254	1008
22	rs7511136	T	G	0.74504	1008
22	rs7511602	T	A	0.240079	1008
22	rs77332739	C	T	0.43254	1008
22	rs9616835	C	A	0.239087	1008
22	rs12162983	C	G	0.688492	1008
22	rs59762075	T	C	0.689484	1008
22	rs7410305	G	A	0.240079	1008
22	rs9616842	A	G	0.689484	1008
22	rs143561392	C	T	0.0724206	1008
22	rs111793100	T	C	0.0228175	1008
22	rs559176889	C	G	0.0218254	1008
22	rs7289750	G	C	0.689484	1008
22	rs7286808	T	C	0.689484	1008
22	rs111283004	C	T	0.236111	1008
22	rs78441494	C	T	0.0168651	1008
22	rs116055311	T	C	0.0218254	1008
22	rs58925645	C	T	0.240079	1008
22	rs9616994	T	C	0.69246	1008
22	rs9616995	G	A	0.69246	1008
22	rs3934829	T	C	0.241071	1008
22	rs12162782	T	G	0.763889	1008
22	rs66519115	T	G	0.241071	1008
22	rs77634136	C	T	0.0168651	1008
22	rs6520165	T	C	0.69246	1008
22	rs9616843	T	C	0.69246	1008
22	rs9616996	A	G	0.69246	1008
22	rs7410303	T	C	0.69246	1008
22	rs7410465	G	T	0.69246	1008
22	rs7410482	G	A	0.673611	1008
22	rs145622784	C	G	0.0277778	1008
22	rs7410343	A	T	0.69246	1008
22	rs6520168	A	C	0.69246	1008
22	rs11091015	T	G	0.691468	1008
22	rs8139476	C	T	0.691468	1008
22	rs76192920	A	G	0.0178571	1008
22	rs7410540	G	A	0.236111	1008
22	rs12159194	C	T	0.0238095	1008
22	rs7410608	G	C	0.762897	1008
22	rs9616997	T	C	0.690476	1008
22	rs7511293	G	A	0.690476	1008
22	rs12163302	C	G	0.433532	1008
22	rs140421548	G	A	0.0218254	1008
22	rs7511461	T	C	0.690476	1008
22	rs118067376	G	A	0.0277778	1008
22	rs7511543	T	C	0.85119	1008
22	rs7510909	A	C	0.691468	1008
22	rs9616998	A	G	0.691468	1008
22	rs9616844	G	A	0.691468	1008
22	rs12163227	T	C	0.4375	1008
22	rs12163230	T	C	0.435516	1008
22	rs7410368	C	T	0.236111	1008
22	rs8185000	T	C	0.691468	1008
22	rs115593502	G	A	0.0714286	1008
22	rs151021859	A	G	0.0406746	1008
22	rs12158901	G	A	0.0238095	1008
22	rs9637354	G	C	0.675595	1008
22	rs12163307	A	C	0.691468	1008
22	rs73172211	G	A	0.235119	1008
22	rs11091016	T	C	0.689484	1008
22	rs10854887	T	C	0.762897	1008
22	rs5770931	T	C	0.689484	1008
22	rs5770942	A	G	0.689484	1008
22	rs5770960	G	C	0.935516	1008
22	rs5770967	A	G	0.690476	1008
22	rs80052928	C	T	0.0882937	1008
22	rs5770813	C	T	0.690476	1008
22	rs5770982	A	G	0.673611	1008
22	rs2334095	T	A	0.690476	1008
22	rs116486105	A	G	0.0724206	1008
22	rs149431600	C	T	0.0168651	1008
22	rs146381511	G	A	0.0426587	1008
22	rs2334096	C	T	0.686508	1008
22	rs111704702	A	G	0.0208333	1008
22	rs2334097	A	G	0.774802	1008
22	rs2334098	A	G	0.44246	1008
22	rs2878116	A	G	0.426587	1008
22	rs2878117	T	C	0.689484	1008
22	rs117231633	T	C	0.0168651	1008
22	rs59570317	G	A	0.433532	1008
22	rs12484396	A	G	0.450397	1008
22	rs12483990	T	C	0.450397	1008
22	rs5771043	G	A	0.688492	1008
22	rs2334099	A	G	0.935516	1008
22	rs6010106	T	C	0.0238095	1008
22	rs74830978	A	G	0.0238095	1008
22	rs9616847	A	T	0.6875	1008
22	rs76949780	G	A	0.434524	1008
22	rs4824127	A	C	0.671627	1008
22	rs55712763	G	C	0.0238095	1008
22	rs1005536	G	A	0.688492	1008
22	rs79664796	A	G	0.0257937	1008
22	rs2076712	G	T	0.672619	1008
22	rs145830725	C	T	0.0456349	1008
22	rs5770850	T	C	0.434524	1008
22	rs11091017	C	G	0.75	1008
22	rs2273254	C	T	0.311508	1008
22	rs2273255	A	G	0.311508	1008
22	rs2273256	C	T	0.311508	1008
22	rs2273257	A	G	0.436508	1008
22	rs2273258	G	A	0.233135	1008
22	rs2273259	T	C	0.750992	1008
22	rs148186524	G	T	0.031746	1008
22	rs5770859	A	G	0.767857	1008
22	rs12485118	T	C	0.0168651	1008
22	rs5770869	C	T	0.910714	1008
22	rs5770872	C	T	0.893849	1008
22	rs13054572	C	T	0.142857	1008
22	rs12484603	C	T	0.0168651	1008
22	rs144199153	T	C	0.0218254	1008
22	rs12167996	A	T	0.142857	1008
22	rs79508618	G	A	0.0168651	1008
22	rs9306550	T	C	0.959325	1008
22	rs117643240	T	C	0.015873	1008
22	rs5770779	T	C	0.949405	1008
22	rs5770890	C	G	0.852183	1008
22	rs11091018	C	G	0.141865	1008
22	rs11555194	T	G	0.0406746	1008
22	rs2070273	C	T	0.428571	1008
22	rs4824131	G	C	0.934524	1008
22	rs45581534	T	C	0.0238095	1008
22	rs76453420	G	A	0.0168651	1008
22	rs5770908	G	A	0.671627	1008
22	rs9617005	A	G	0.241071	1008
22	rs72490270	G	A	0.014881	1008
22	rs13057311	G	A	0.141865	1008
22	rs3197201	A	G	0.0545635	1008
22	rs118129949	C	G	0.0257937	1008
22	rs5770920	A	C	0.433532	1008
22	rs115671526	G	A	0.077381	1008
22	rs12171249	G	A	0.145833	1008
22	rs2273260	T	G	0.251984	1008
22	rs4824133	A	G	0.912698	1008
22	rs5770930	G	A	0.475198	1008
22	rs77923049	C	G	0.0238095	1008
22	rs76867505	C	T	0.0228175	1008
22	rs5770794	C	T	0.668651	1008
22	rs182690204	G	A	0.0238095	1008
22	rs113416558	T	C	0.145833	1008
22	rs79713091	G	A	0.426587	1008
22	rs111249398	A	T	0.243056	1008
22	rs4824135	A	G	0.388889	1008
22	rs1056688	C	G	0.510913	1008
22	rs4824136	G	C	0.950397	1008
22	rs6010031	G	A	0.141865	1008
22	rs1076780	A	G	0.960317	1008
22	rs756014	G	A	0.445437	1008
22	rs743038	C	T	0.444444	1008
22	rs147546081	C	T	0.078373	1008
22	rs546573608	C	A	0.0595238	1008
22	rs149676235	A	G	0.106151	1008
22	rs1053744	A	G	0.467262	1008
22	rs5770980	T	C	0.860119	1008
22	rs6010041	A	G	0.996032	1008
22	rs74598385	G	A	0.374008	1008
22	rs150720325	G	A	0.0386905	1008
22	rs375105912	T	A	0.0168651	1008
22	rs117930436	C	T	0.015873	1008
22	rs6010047	T	A	0.015873	1008
22	rs9617010	G	C	0.391865	1008
22	rs77003593	G	C	0.446429	1008
22	rs78709184	G	A	0.015873	1008
22	rs12485030	G	A	0.015873	1008
22	rs74475428	G	C	0.00496032	1008
22	rs73172224	G	A	0.272817	1008
22	rs9617012	T	A	0.12996	1008
22	rs76437768	G	A	0.0218254	1008
22	rs11704222	A	G	0.27381	1008
22	rs11703397	G	A	0.272817	1008
22	rs4824146	A	G	0.115079	1008
22	rs8140014	T	C	0.015873	1008
22	rs2076713	G	A	0.272817	1008
22	rs5771001	C	T	0.713294	1008
22	rs4824117	A	G	0.433532	1008
22	rs76745123	G	T	0.0228175	1008
22	rs4824118	C	T	0.109127	1008
22	rs4824119	C	G	0.110119	1008
22	rs4824148	A	G	0.402778	1008
22	rs149273174	G	A	0.015873	1008
22	rs4824149	G	A	0.275794	1008
22	rs11703111	G	A	0.109127	1008
22	rs2281439	G	A	0.262897	1008
22	rs58335489	G	A	0.452381	1008
22	rs2073277	C	T	0.0347222	1008
22	rs2073278	G	A	0.550595	1008
22	rs2236030	G	A	0.441468	1008
22	rs2073279	T	C	0.110119	1008
22	rs112686399	T	A	0.0892857	1008
22	rs190305758	C	T	0.0178571	1008
22	rs111456575	G	A	0.0892857	1008
22	rs116404506	T	C	0.0228175	1008
22	rs5771037	C	T	0.44246	1008
22	rs117506960	T	C	0.0902778	1008
22	rs5771039	A	G	0.955357	1008
22	rs77398337	A	G	0.030754	1008
22	rs9617015	A	G	0.111111	1008
22	rs77142290	C	T	0.0228175	1008
22	rs5771040	A	G	0.955357	1008
22	rs192972058	A	G	0.0168651	1008
22	rs5771041	C	T	0.454365	1008
22	rs2076714	C	T	0.559524	1008
22	rs5771042	C	G	0.69246	1008
22	rs12628196	G	A	0.272817	1008
22	rs141791402	G	A	0.0902778	1008
22	rs1983679	G	A	0.109127	1008
22	rs41280563	A	G	0.281746	1008
22	rs9616852	C	A	0.109127	1008
22	rs55787804	G	A	0.106151	1008
22	rs5771044	C	T	0.953373	1008
22	rs79257539	G	T	0.0228175	1008
22	rs9616781	T	C	0.997024	1008
22	rs5771045	C	T	0.840278	1008
22	rs74704633	G	A	0.271825	1008
22	rs12484539	G	A	0.0128968	1008
22	rs12484564	G	A	0.00396825	1008
22	rs12484567	G	A	0.00396825	1008
22	rs182857476	T	C	0.00496032	1008
22	rs112344062	G	A	0.272817	1008
22	rs738683	A	G	0.864087	1008
22	rs5770841	G	A	0.445437	1008
22	rs147773583	C	G	0.0287698	1008
22	rs57949435	G	T	0.27381	1008
22	rs61584959	G	A	0.0228175	1008
22	rs4824152	A	G	0.954365	1008
22	rs4824153	C	T	0.109127	1008
22	rs11703890	G	A	0.718254	1008
22	rs9628190	G	C	0.840278	1008
22	rs140999088	C	T	0.718254	1008
22	rs149886696	C	T	0.270833	1008
22	rs4824155	A	C	0.953373	1008
22	rs5771047	G	A	0.445437	1008
22	rs76225192	C	A	0.444444	1008
22	rs9616853	G	A	0.106151	1008
22	rs5770843	C	T	0.717262	1008
22	rs8142906	G	A	0.280754	1008
22	rs187661830	G	T	0.0287698	1008
22	rs5771048	C	T	0.427579	1008
22	rs78394368	A	G	0.0267857	1008
22	rs138424095	G	A	0.0892857	1008
22	rs9616854	G	A	0.110119	1008
22	rs5771049	G	A	0.709325	1008
22	rs1569871	A	C	0.0882937	1008
22	rs2236031	C	T	0.128968	1008
22	rs2236032	G	A	0.0198413	1008
22	rs13055726	T	C	0.00297619	1008
22	rs114516558	G	A	0.031746	1008
22	rs35374652	G	C	0.0198413	1008
22	rs876278	C	G	0.496032	1008
22	rs62239483	G	C	0.00297619	1008
22	rs4342045	G	A	0.386905	1008
22	rs9628167	C	T	0.0228175	1008
22	rs181840167	T	C	0.00892857	1008
22	rs143035618	G	A	0.0257937	1008
22	rs2334100	C	T	0.00297619	1008
22	rs191173899	C	T	0.00694444	1008
22	rs79700370	C	T	0.0406746	1008
22	rs2232871	T	G	0.0654762	1008
22	rs2232873	G	A	0.433532	1008
22	rs2232876	C	T	0.455357	1008
22	rs2232878	T	C	0.96131	1008
22	rs3747273	C	A	0.337302	1008
22	rs2232883	C	T	0.0277778	1008
22	rs74714772	C	T	0.431548	1008
22	rs2232884	G	A	0.0109127	1008
22	rs2232885	G	A	0.3125	1008
22	rs2232887	G	A	0.41369	1008
22	rs1055271	G	C	0.329365	1008
22	rs8140686	T	C	0.0277778	1008
22	rs4824157	T	C	0.0297619	1008
22	rs116855737	C	T	0.0188492	1008
22	rs5771056	A	G	0.978175	1008
22	rs9616855	G	A	0.00892857	1008
22	rs5771059	T	C	0.978175	1008
22	rs143641902	G	C	0.0297619	1008
22	rs5771060	C	T	0.979167	1008
22	rs5771061	C	T	0.978175	1008
22	rs111645743	T	C	0.0138889	1008
22	rs7289208	A	G	0.944444	1008
22	rs146346311	A	G	0.031746	1008
22	rs144030725	C	T	0.00992063	1008
22	rs134970	T	C	0.705357	1008
22	rs134971	C	T	0.993056	1008
22	rs9616857	C	G	0.0297619	1008
22	rs9616858	T	C	0.030754	1008
22	rs134972	A	G	0.996032	1008
22	rs134974	G	A	0.508929	1008
22	rs9616859	A	C	0.030754	1008
22	rs134975	T	C	0.686508	1008
22	rs134976	T	A	0.55754	1008
22	rs8138406	C	T	0.690476	1008
22	rs111895783	A	G	0.0386905	1008
22	rs11912319	A	G	0.263889	1008
22	rs9616786	T	G	0.030754	1008
22	rs78540291	G	A	0.0297619	1008
22	rs7511557	G	C	0.731151	1008
22	rs8143078	G	C	0.730159	1008
22	rs8135083	G	A	0.730159	1008
22	rs143393199	G	C	0.0327381	1008
22	rs59566208	A	G	0.0396825	1008
22	rs73443336	A	G	0.0396825	1008
22	rs141647829	C	T	0.0357143	1008
22	rs5770848	G	T	0.0228175	1008
22	rs6009975	T	C	0.752976	1008
22	rs13056405	C	T	0.0416667	1008
22	rs762671	C	A	0.0396825	1008
22	rs762670	G	A	0.0396825	1008
22	rs8136495	G	A	0.0386905	1008
22	rs762669	G	A	0.0287698	1008
22	rs743615	G	A	0.390873	1008
22	rs128941	G	A	0.736111	1008
22	rs131824	A	G	0.0376984	1008
22	rs41281543	C	G	0.335317	1008
22	rs131822	A	G	0.382937	1008
22	rs12484990	G	A	0.10119	1008
22	rs145759919	G	A	0.00396825	1008
22	rs12163404	C	T	0.331349	1008
22	rs73172235	G	A	0.00396825	1008
22	rs150125721	T	C	0.0198413	1008
22	rs78862895	A	G	0.0248016	1008
22	rs77954081	G	A	0.103175	1008
22	rs76014823	G	A	0.313492	1008
22	rs140525	C	T	0.322421	1008
22	rs131817	A	G	0.487103	1008
22	rs151334555	C	T	0.0188492	1008
22	rs73172241	C	T	0.0863095	1008
22	rs2269388	C	T	0.0386905	1008
22	rs3091397	G	A	0.962302	1008
22	rs117686045	G	A	0.0684524	1008
22	rs10854880	C	T	0.177579	1008
22	rs148586419	T	C	0.0376984	1008
22	rs5770855	A	G	0.299603	1008
22	rs131815	C	T	0.1875	1008
22	rs131814	G	A	0.662698	1008
22	rs140524	C	T	0.298611	1008
22	rs131813	A	G	0.965278	1008
22	rs2782	T	C	0.667659	1008
22	rs12148	T	G	0.667659	1008
22	rs140523	C	G	0.667659	1008
22	rs131808	G	C	0.668651	1008
22	rs131807	G	C	0.656746	1008
22	rs74479613	C	T	0.293651	1008
22	rs131806	C	G	0.655754	1008
22	rs131805	T	C	0.965278	1008
22	rs11479	G	A	0.293651	1008
22	rs1138404	A	T	0.0863095	1008
22	rs131804	G	A	0.655754	1008
22	rs131802	A	G	0.296627	1008
22	rs131801	G	T	0.667659	1008
22	rs470119	T	C	0.667659	1008
22	rs116860087	C	G	0.0357143	1008
22	rs361725	T	C	0.647817	1008
22	rs140522	T	C	0.660714	1008
22	rs131798	T	G	0.960317	1008
22	rs131794	A	C	0.960317	1008
22	rs131793	G	A	0.960317	1008
22	rs131792	G	A	0.447421	1008
22	rs149661657	G	A	0.0248016	1008
22	rs5770768	T	C	0.303571	1008
22	rs5770862	C	T	0.298611	1008
22	rs73172252	G	A	0.314484	1008
22	rs78007348	C	T	0.0873016	1008
22	rs4824129	A	G	0.960317	1008
22	rs6009980	T	C	0.301587	1008
22	rs131790	G	A	0.445437	1008
22	rs5770863	A	G	0.301587	1008
22	rs5770864	G	A	0.301587	1008
22	rs5770865	A	T	0.301587	1008
22	rs131789	G	A	0.444444	1008
22	rs5770867	T	C	0.305556	1008
22	rs5770868	T	C	0.300595	1008
22	rs9616864	T	C	0.0882937	1008
22	rs131788	T	C	0.984127	1008
22	rs5770769	A	T	0.322421	1008
22	rs58304765	A	G	0.322421	1008
22	rs470118	T	C	0.97123	1008
22	rs140521	C	A	0.983135	1008
22	rs5770871	G	A	0.321429	1008
22	rs9616789	G	A	0.0853175	1008
22	rs131787	C	T	0.564484	1008
22	rs131786	C	T	0.56746	1008
22	rs131785	G	A	0.983135	1008
22	rs144605534	A	G	0.00892857	1008
22	rs5770874	C	A	0.405754	1008
22	rs77392662	T	C	0.0228175	1008
22	rs1866	G	T	0.404762	1008
22	rs58111256	C	T	0.0853175	1008
22	rs17001607	A	T	0.0853175	1008
22	rs5770772	C	T	0.405754	1008
22	rs17001608	C	T	0.0853175	1008
22	rs131784	G	A	0.984127	1008
22	rs5770773	C	T	0.318452	1008
22	rs131783	C	T	0.885913	1008
22	rs370000034	C	T	0.0238095	1008
22	rs5770877	T	C	0.405754	1008
22	rs72619590	G	A	0.0873016	1008
22	rs131781	G	A	0.576389	1008
22	rs131780	C	G	0.316468	1008
22	rs5770878	C	G	0.416667	1008
22	rs3752397	T	C	0.300595	1008
22	rs6009986	A	G	0.40873	1008
22	rs738938	A	G	0.985119	1008
22	rs75252999	G	A	0.0446429	1008
22	rs5770775	T	C	0.422619	1008
22	rs117961389	C	A	0.0386905	1008
22	rs5770881	T	C	0.397817	1008
22	rs5770882	A	G	0.985119	1008
22	rs5770883	C	T	0.395833	1008
22	rs6009988	T	C	0.315476	1008
22	rs62239508	G	A	0.0952381	1008
22	rs5770886	A	G	0.415675	1008
22	rs140519	G	T	0.578373	1008
22	rs131779	A	G	0.594246	1008
22	rs5770887	T	C	0.303571	1008
22	rs41281529	C	T	0.0992063	1008
22	rs131778	A	G	0.592262	1008
22	rs6520150	T	C	0.146825	1008
22	rs131777	C	T	0.882937	1008
22	rs131776	C	T	0.581349	1008
22	rs5770778	A	G	0.983135	1008
22	rs147792581	A	C	0.0386905	1008
22	rs131775	A	G	0.589286	1008
22	rs9306547	T	C	0.599206	1008
22	rs374568085	C	T	0.0505952	1008
22	rs131774	G	C	0.59127	1008
22	rs131773	T	C	0.983135	1008
22	rs131772	T	C	0.581349	1008
22	rs11913340	G	A	0.0982143	1008
22	rs131770	A	C	0.983135	1008
22	rs188296551	A	G	0.0248016	1008
22	rs145641866	C	T	0.047619	1008
22	rs143305198	T	C	0.100198	1008
22	rs6010008	G	C	0.100198	1008
22	rs4824130	A	C	0.0287698	1008
22	rs140518	C	T	0.97123	1008
22	rs5770892	A	G	0.380952	1008
22	rs5770893	G	T	0.27381	1008
22	rs115812126	G	T	0.121032	1008
22	rs3752396	C	G	0.392857	1008
22	rs131769	T	G	0.984127	1008
22	rs140517	G	C	0.59127	1008
22	rs131768	C	T	0.983135	1008
22	rs6010011	A	G	0.40377	1008
22	rs9628213	C	A	0.40377	1008
22	rs5770898	C	T	0.40377	1008
22	rs131767	A	G	0.983135	1008
22	rs140516	T	C	0.983135	1008
22	rs131766	C	T	0.579365	1008
22	rs11913936	G	A	0.113095	1008
22	rs131764	T	C	0.983135	1008
22	rs131763	G	A	0.579365	1008
22	rs5770902	G	A	0.983135	1008
22	rs5770903	G	A	0.276786	1008
22	rs5770904	T	A	0.275794	1008
22	rs2334104	G	A	0.276786	1008
22	rs139337956	G	A	0.0426587	1008
22	rs5770905	T	C	0.52877	1008
22	rs15195	C	T	0.0972222	1008
22	rs7238	A	G	0.124008	1008
22	rs2269387	G	A	0.125992	1008
22	rs2073605	A	G	0.400794	1008
22	rs2073604	G	A	0.399802	1008
22	rs2269386	T	C	0.127976	1008
22	rs470117	C	T	0.459325	1008
22	rs75013804	A	G	0.125992	1008
22	rs5770907	G	A	0.508929	1008
22	rs131761	T	A	0.987103	1008
22	rs8137491	T	A	0.110119	1008
22	rs2269385	G	A	0.389881	1008
22	rs8141883	A	T	0.111111	1008
22	rs2269384	C	T	0.389881	1008
22	rs5770911	C	T	0.263889	1008
22	rs8142477	G	C	0.500992	1008
22	rs115743514	T	C	0.390873	1008
22	rs131760	T	C	0.973214	1008
22	rs117323981	A	G	0.264881	1008
22	rs17848459	G	T	0.391865	1008
22	rs78431289	G	C	0.125992	1008
22	rs12627787	C	T	0.390873	1008
22	rs2269383	C	T	0.125992	1008
22	rs1557503	G	A	0.397817	1008
22	rs17836732	G	A	0.125992	1008
22	rs5770912	T	C	0.502976	1008
22	rs5770913	A	G	0.502976	1008
22	rs1557502	C	T	0.502976	1008
22	rs131759	G	A	0.462302	1008
22	rs3752393	C	T	0.489087	1008
22	rs3213446	C	T	0.389881	1008
22	rs3213445	T	C	0.394841	1008
22	rs17848476	C	T	0.0436508	1008
22	rs5770916	A	G	0.46131	1008
22	rs131758	T	A	0.59127	1008
22	rs3810647	G	A	0.103175	1008
22	rs8137478	G	C	0.390873	1008
22	rs5770917	T	C	0.261905	1008
22	rs3180872	G	C	0.395833	1008
22	rs1056964	A	G	0.392857	1008
22	rs17001634	C	G	0.102183	1008
22	rs762677	G	A	0.380952	1008
22	rs762676	A	G	0.389881	1008
22	rs140514	A	G	0.468254	1008
22	rs2269382	C	T	0.250992	1008
22	rs75187587	A	C	0.126984	1008
22	rs74846249	G	T	0.126984	1008
22	rs140798606	G	A	0.126984	1008
22	rs62239538	C	T	0.102183	1008
22	rs2269381	G	C	0.258929	1008
22	rs86337	C	A	0.965278	1008
22	rs540889063	T	C	0.267857	1008
22	rs131757	A	C	0.988095	1008
22	rs131756	C	T	0.573413	1008
22	rs186951258	G	A	0.105159	1008
22	rs6010014	G	C	0.127976	1008
22	rs963980	C	A	0.974206	1008
22	rs131755	C	T	0.458333	1008
22	rs6010015	T	C	0.128968	1008
22	rs6010016	A	G	0.128968	1008
22	rs2283674	G	A	0.128968	1008
22	rs131753	A	G	0.974206	1008
22	rs12158909	C	T	0.128968	1008
22	rs6009931	T	G	0.128968	1008
22	rs6009932	A	G	0.128968	1008
22	rs5770922	A	G	0.264881	1008
22	rs131752	T	C	0.573413	1008
22	rs1064344	G	A	0.128968	1008
22	rs6010020	G	A	0.128968	1008
22	rs79322767	C	T	0.113095	1008
22	rs6009933	C	T	0.128968	1008
22	rs131750	T	C	0.462302	1008
22	rs28584725	G	A	0.128968	1008
22	rs9628182	A	T	0.128968	1008
22	rs5770924	C	T	0.260913	1008
22	rs131749	T	C	0.974206	1008
22	rs131748	G	A	0.845238	1008
22	rs131747	C	T	0.735119	1008
22	rs62239540	A	G	0.102183	1008
22	rs62239541	T	C	0.102183	1008
22	rs62239542	G	T	0.102183	1008
22	rs59934938	C	T	0.102183	1008
22	rs131746	C	G	0.569444	1008
22	rs131745	C	A	0.569444	1008
22	rs79914559	C	T	0.127976	1008
22	rs62239544	G	A	0.102183	1008
22	rs62239545	G	A	0.110119	1008
22	rs58521696	G	A	0.110119	1008
22	rs60498984	A	G	0.112103	1008
22	rs57085762	C	A	0.112103	1008
22	rs59714834	C	T	0.110119	1008
22	rs62239547	A	G	0.100198	1008
22	rs6010023	C	T	0.131944	1008
22	rs140513	C	T	0.824405	1008
22	rs5770927	C	T	0.963294	1008
22	rs5770928	G	C	0.974206	1008
22	rs117720684	A	G	0.0228175	1008
22	rs78209662	T	C	0.0198413	1008
22	rs57580948	C	T	0.100198	1008
22	rs3091399	A	G	0.456349	1008
22	rs60584594	A	G	0.102183	1008
22	rs470116	G	C	0.575397	1008
22	rs58621547	T	C	0.133929	1008
22	rs6010024	A	G	0.131944	1008
22	rs77245932	T	C	0.28373	1008
22	rs7284429	C	G	0.544643	1008
22	rs131744	G	A	0.970238	1008
22	rs131743	T	C	0.970238	1008
22	rs131742	A	G	0.263889	1008
22	rs57687504	C	T	0.282738	1008
22	rs131741	C	T	0.970238	1008
22	rs3213444	G	A	0.225198	1008
22	rs3213443	C	T	0.164683	1008
22	rs3213442	G	C	0.169643	1008
22	rs966020	A	G	0.297619	1008
22	rs55964650	C	T	0.281746	1008
22	rs140512	A	G	0.704365	1008
22	rs131738	G	A	0.985119	1008
22	rs715524	C	T	0.985119	1008
22	rs715519	G	C	0.281746	1008
22	rs9616794	T	A	0.985119	1008
22	rs2238834	C	A	0.30754	1008
22	rs149154657	G	A	0.116071	1008
22	rs131737	C	T	0.83631	1008
22	rs6010025	G	T	0.280754	1008
22	rs6009938	C	G	0.280754	1008
22	rs116947359	G	C	0.00297619	1008
22	rs3219201	G	A	0.849206	1008
22	rs139935871	C	T	0.0218254	1008
22	rs1140555	C	T	0.839286	1008
22	rs131736	C	T	0.839286	1008
22	rs131735	G	A	0.839286	1008
22	rs4824114	C	G	0.983135	1008
22	rs131734	A	G	0.21627	1008
22	rs5770797	G	C	0.493056	1008
22	rs470115	A	G	0.997024	1008
22	rs35826039	C	T	0.274802	1008
22	rs11091008	C	T	0.34623	1008
22	rs78188508	G	C	0.162698	1008
22	rs131733	A	G	0.537698	1008
22	rs965618	A	G	0.820437	1008
22	rs2269380	A	G	0.166667	1008
22	rs2269379	C	T	0.161706	1008
22	rs14136	G	A	0.239087	1008
22	rs5770941	T	G	0.983135	1008
22	rs9616798	G	C	0.299603	1008
22	rs117858897	G	A	0.0555556	1008
22	rs7285093	C	T	0.165675	1008
22	rs140510	T	C	0.555556	1008
22	rs131732	T	C	0.718254	1008
22	rs78370373	G	A	0.262897	1008
22	rs131729	T	C	0.718254	1008
22	rs131728	T	C	0.714286	1008
22	rs2334107	T	G	0.162698	1008
22	rs131727	C	T	0.551587	1008
22	rs28871051	T	G	0.141865	1008
22	rs9616885	A	G	0.162698	1008
22	rs131724	C	T	0.982143	1008
22	rs56926656	T	A	0.267857	1008
22	rs131722	A	G	0.819444	1008
22	rs2097226	A	G	0.819444	1008
22	rs55899990	G	T	0.015873	1008
22	rs131720	T	C	0.980159	1008
22	rs131719	T	G	0.552579	1008
22	rs131718	C	T	0.819444	1008
22	rs72260	C	G	0.819444	1008
22	rs5770804	A	C	0.248016	1008
22	rs3091400	G	T	0.974206	1008
22	rs139726974	C	T	0.031746	1008
22	rs11912237	G	A	0.14881	1008
22	rs76038028	T	A	0.0515873	1008
22	rs28642909	G	C	0.264881	1008
22	rs738937	C	T	0.015873	1008
22	rs28465220	T	C	0.264881	1008
22	rs9628229	G	A	0.266865	1008
22	rs73172277	C	T	0.015873	1008
22	rs79823940	G	A	0.265873	1008
22	rs6009939	G	T	0.414683	1008
22	rs76841085	G	A	0.265873	1008
22	rs131717	G	C	0.560516	1008
22	rs5770805	T	C	0.975198	1008
22	rs7288050	C	T	0.295635	1008
22	rs8142033	G	A	0.15873	1008
22	rs7288338	C	G	0.294643	1008
22	rs5770953	C	T	0.41369	1008
22	rs6151429	T	C	0.0178571	1008
22	rs762674	G	C	0.975198	1008
22	rs743616	G	C	0.321429	1008
22	rs762673	G	A	0.975198	1008
22	rs6151423	G	A	0.264881	1008
22	rs2071421	T	C	0.159722	1008
22	rs762672	T	C	0.975198	1008
22	rs1106788	G	A	0.143849	1008
22	rs6151419	G	A	0.0168651	1008
22	rs6151406	C	G	0.261905	1008
22	rs131715	G	A	0.252976	1008
22	rs762668	C	T	0.183532	1008
22	rs131714	C	G	0.980159	1008
22	rs131713	G	A	0.368056	1008
22	rs131712	A	C	0.980159	1008
22	rs72619591	C	T	0.0585317	1008
22	rs131711	C	G	0.980159	1008
22	rs5770957	T	C	0.813492	1008
22	rs5770807	T	C	0.606151	1008
22	rs2341005	G	T	0.375	1008
22	rs2341006	C	T	0.375	1008
22	rs5770958	A	G	0.405754	1008
22	rs5770959	C	G	0.605159	1008
22	rs148572989	C	T	0.0595238	1008
22	rs147362804	C	T	0.0208333	1008
22	rs79553275	C	T	0.0248016	1008
22	rs9628230	G	C	0.0595238	1008
22	rs9616802	C	T	0.605159	1008
22	rs1003322	C	A	0.4375	1008
22	rs141198491	C	T	0.0714286	1008
22	rs5770961	G	C	0.608135	1008
22	rs131710	T	C	0.980159	1008
22	rs131709	G	T	0.372024	1008
22	rs190709637	T	C	0.0228175	1008
22	rs5770964	C	G	0.608135	1008
22	rs8139925	G	A	0.606151	1008
22	rs8140041	G	A	0.530754	1008
22	rs7511322	C	A	0.606151	1008
22	rs7511341	C	T	0.606151	1008
22	rs9917543	T	A	0.531746	1008
22	rs5770808	G	A	0.531746	1008
22	rs5770966	G	C	0.980159	1008
22	rs5770974	C	T	0.602183	1008
22	rs12169440	C	T	0.0595238	1008
22	rs143421950	C	T	0.0585317	1008
22	rs12170720	G	A	0.0585317	1008
22	rs35670718	T	C	0.0575397	1008
22	rs4040041	C	T	0.833333	1008
22	rs148201653	C	G	0.0178571	1008
22	rs6009942	C	T	0.59623	1008
22	rs6010035	G	A	0.59623	1008
22	rs78222150	A	G	0.0257937	1008
22	rs78773185	G	A	0.0257937	1008
22	rs78940284	C	T	0.0287698	1008
22	rs76300267	A	G	0.0168651	1008
22	rs75126276	C	T	0.0287698	1008
22	rs9616896	T	C	0.443452	1008
22	rs8138438	A	G	0.108135	1008
22	rs134774	A	G	0.998016	1008
22	rs2341007	T	C	0.56746	1008
22	rs117983891	T	G	0.015873	1008
22	rs9616897	C	A	0.43254	1008
22	rs148763969	T	C	0.0218254	1008
22	rs7285107	T	A	0.0882937	1008
22	rs138050140	T	C	0.0376984	1008
22	rs188232986	A	T	0.0208333	1008
22	rs6009945	C	A	0.564484	1008
22	rs35205773	C	G	0.4375	1008
22	rs8142140	C	T	0.438492	1008
22	rs77530146	G	T	0.0644841	1008
22	rs144299540	C	T	0.0565476	1008
22	rs9616810	C	T	0.438492	1008
22	rs142089296	C	T	0.0228175	1008
22	rs6009946	C	T	0.453373	1008
22	rs6010040	T	G	0.438492	1008
22	rs9616900	A	G	0.110119	1008
22	rs6010042	G	A	0.435516	1008
22	rs74728798	T	C	0.0625	1008
22	rs6010043	G	A	0.559524	1008
22	rs11913876	T	C	0.4375	1008
22	rs12484068	C	T	0.431548	1008
22	rs8138300	C	G	0.113095	1008
22	rs10854884	C	A	0.113095	1008
22	rs6010044	A	C	0.431548	1008
22	rs6010045	T	C	0.594246	1008
22	rs8138460	A	G	0.0744048	1008
22	rs6010046	A	G	0.511905	1008
22	rs9616906	G	A	0.0605159	1008
22	rs1858756	G	A	0.0753968	1008
22	rs9616812	C	T	0.0615079	1008
22	rs9616907	G	C	0.0605159	1008
22	rs68174505	G	A	0.446429	1008
22	rs13053850	G	A	0.0605159	1008
22	rs9616908	A	G	0.0605159	1008
22	rs75265108	G	A	0.0357143	1008
22	rs713692	G	A	0.505952	1008
22	rs9628185	T	C	0.0753968	1008
22	rs36006314	C	G	0.0228175	1008
22	rs71311698	C	G	0.0744048	1008
22	rs71311699	G	T	0.0744048	1008
22	rs117452584	A	C	0.0119048	1008
22	rs9616911	C	T	0.0595238	1008
22	rs76982449	G	A	0.0902778	1008
22	rs77070082	C	T	0.0902778	1008
22	rs9616913	T	C	0.0615079	1008
22	rs13054468	C	T	0.0615079	1008
22	rs78162224	A	C	0.00297619	1008
22	rs12484572	G	A	0.436508	1008
22	rs145476981	C	T	0.0386905	1008
22	rs9616914	G	A	0.0595238	1008
22	rs9616915	T	C	0.0753968	1008
22	rs7286601	T	G	0.0625	1008
22	rs143896169	C	T	0.0347222	1008
22	rs9616934	C	A	0.222222	1008
22	rs139076185	G	A	0.0595238	1008
22	rs9616815	T	C	0.619048	1008
22	rs9616816	G	A	0.318452	1008
22	rs142550943	G	A	0.210317	1008
22	rs9616937	T	A	0.300595	1008
22	rs9680712	T	C	0.319444	1008
22	rs5770988	C	A	0.340278	1008
22	rs7286929	G	A	0.320437	1008
22	rs5770815	C	T	0.337302	1008
22	rs13056386	T	C	0.299603	1008
22	rs149652195	A	G	0.0218254	1008
22	rs181011610	C	T	0.0128968	1008
22	rs4428117	G	A	0.319444	1008
22	rs6010056	C	T	0.319444	1008
22	rs13055562	G	A	0.296627	1008
22	rs2341009	C	A	0.618056	1008
22	rs8138473	C	T	0.320437	1008
22	rs8138603	C	G	0.319444	1008
22	rs8136450	T	C	0.616071	1008
22	rs73174411	C	T	0.00496032	1008
22	rs9616939	G	C	0.309524	1008
22	rs9616818	T	C	0.628968	1008
22	rs28735993	A	T	0.230159	1008
22	rs9616940	C	T	0.321429	1008
22	rs9616941	C	T	0.213294	1008
22	rs190286459	C	A	0.0297619	1008
22	rs146782084	C	T	0.0218254	1008
22	rs9616942	G	A	0.204365	1008
22	rs1557620	T	C	0.624008	1008
22	rs4824116	C	T	0.114087	1008
22	rs2157711	G	C	0.113095	1008
22	rs13054536	C	A	0.411706	1008
22	rs1001469	A	G	0.624008	1008
22	rs736334	C	T	0.325397	1008
22	rs2341010	T	C	0.625992	1008
22	rs9616943	C	T	0.321429	1008
22	rs2341011	C	T	0.327381	1008
22	rs739365	C	T	0.657738	1008
22	rs75767639	C	G	0.115079	1008
22	rs58752786	G	C	0.313492	1008
22	rs58484441	A	G	0.315476	1008
22	rs12483981	G	A	0.197421	1008
22	rs73174414	G	T	0.0109127	1008
22	rs8141844	G	C	0.0486111	1008
22	rs76179018	C	G	0.280754	1008
22	rs12628844	A	G	0.46627	1008
22	rs9968024	T	C	0.377976	1008
22	rs73174415	C	T	0.0367063	1008
22	rs142356721	C	T	0.0367063	1008
22	rs5770992	A	G	0.202381	1008
22	rs6010060	A	G	0.0396825	1008
22	rs76436676	T	C	0.104167	1008
22	rs79535986	A	T	0.104167	1008
22	rs2040487	A	G	0.605159	1008
22	rs147487861	C	T	0.0367063	1008
22	rs9616945	G	A	0.1875	1008
22	rs76870387	C	T	0.296627	1008
22	rs9616946	G	A	0.484127	1008
22	rs1024374	C	G	0.933532	1008
22	rs118031209	C	T	0.0357143	1008
22	rs569207899	C	T	0.0357143	1008
22	rs5770819	T	C	0.889881	1008
22	rs17836751	G	A	0.0674603	1008
22	rs5770820	G	A	0.487103	1008
22	rs5770821	A	G	0.849206	1008
22	rs6009951	C	T	0.887897	1008
22	rs58155066	A	G	0.0486111	1008
22	rs9616947	C	T	0.84623	1008
22	rs73174419	G	A	0.0486111	1008
22	rs6010061	C	T	0.882937	1008
22	rs58575791	C	G	0.299603	1008
22	rs9616948	A	G	0.218254	1008
22	rs2106111	G	C	0.832341	1008
22	rs61729471	G	A	0.00297619	1008
22	rs28689705	G	T	0.205357	1008
22	rs76867462	C	T	0.00496032	1008
22	rs6009953	T	C	0.590278	1008
22	rs78342408	A	T	0.0357143	1008
22	rs12628091	T	C	0.108135	1008
22	rs28688433	A	G	0.204365	1008
22	rs7291216	G	A	0.539683	1008
22	rs76239491	G	A	0.151786	1008
22	rs9628187	C	T	0.00793651	1008
22	rs6010062	G	A	0.540675	1008
22	rs6010063	A	G	0.539683	1008
22	rs73174424	C	T	0.0525794	1008
22	rs79183605	G	A	0.0426587	1008
22	rs6010065	G	C	0.546627	1008
22	rs117910162	T	C	0.0367063	1008
22	rs8136930	T	G	0.551587	1008
22	rs5770994	C	T	0.440476	1008
22	rs56207913	C	T	0.0347222	1008
22	rs12158487	C	A	0.102183	1008
22	rs10451	G	A	0.4375	1008
22	rs715584	G	T	0.415675	1008
22	rs715586	C	T	0.104167	1008
22	rs192700691	C	T	0.0426587	1008
22	rs5770995	G	C	0.575397	1008
22	rs5770996	C	T	0.578373	1008
22	rs6009957	T	C	0.440476	1008
22	rs76268556	C	T	0.12004	1008
22	rs8137951	G	A	0.428571	1008
22	rs182659674	C	G	0.0248016	1008
22	rs8140772	C	T	0.156746	1008
22	rs2301584	G	A	0.181548	1008
22	rs41281537	G	A	0.15377	1008
22	rs756638	G	A	0.200397	1008
22	rs5770824	T	C	0.1875	1008
22	rs9628245	G	C	0.357143	1008
22	rs5770825	C	G	0.829365	1008
22	rs1858748	T	C	0.69246	1008
22	rs3810648	A	G	0.0367063	1008
22	rs75519438	G	A	0.0208333	1008
22	rs145373249	A	G	0.0208333	1008
22	rs79314756	C	T	0.0168651	1008
22	rs77216309	C	T	0.0456349	1008
22	rs2285395	G	A	0.0347222	1008
22	rs6010067	G	C	0.225198	1008
22	rs181184416	C	T	0.0674603	1008
22	rs5770999	T	C	0.393849	1008
22	rs183029053	A	G	0.123016	1008
22	rs141891250	C	T	0.0446429	1008
22	rs13056621	A	G	0.679563	1008
22	rs9616825	G	C	0.399802	1008
22	rs6010073	T	C	0.0744048	1008
22	rs28516879	G	A	0.0367063	1008
22	rs56238942	A	G	0.0376984	1008
22	rs6009961	A	G	0.401786	1008
22	rs3788733	C	T	0.030754	1008
22	rs2879914	T	C	0.34623	1008
22	rs3865766	C	T	0.37996	1008
22	rs8135434	T	C	0.0367063	1008
22	rs113391741	A	G	0.030754	1008
22	rs113267916	C	T	0.030754	1008
22	rs117315907	T	C	0.030754	1008
22	rs117000254	T	G	0.030754	1008
22	rs5771006	G	A	0.117063	1008
22	rs60365055	T	C	0.0734127	1008
22	rs34608236	T	G	0.0188492	1008
22	rs142680588	A	G	0.030754	1008
22	rs191129318	G	C	0.0595238	1008
22	rs12628265	G	A	0.115079	1008
22	rs148968329	C	A	0.0287698	1008
22	rs5771007	T	C	0.0248016	1008
22	rs8136603	A	T	0.0406746	1008
22	rs9616961	G	C	0.030754	1008
22	rs61290853	A	G	0.369048	1008
22	rs147713773	G	C	0.031746	1008
22	rs187225588	T	A	0.00198413	1008
22	rs34939255	A	G	0.0188492	1008
22	rs142671391	G	C	0.0406746	1008
22	rs6010079	G	A	0.031746	1008
22	rs9616963	A	G	0.031746	1008
22	rs72619593	G	A	0.181548	1008
22	rs148425445	G	T	0.0396825	1008
22	rs112565862	C	T	0.0972222	1008
22	rs9616968	A	G	0.0337302	1008
22	rs9628250	T	C	0.014881	1008
22	rs3888396	T	C	0.295635	1008
22	rs117394887	C	T	0.0376984	1008
22	rs2238837	A	C	0.350198	1008
22	rs146806195	C	T	0.0813492	1008
22	rs34726907	C	T	0.0714286	1008
22	rs9616970	T	C	0.0724206	1008
22	rs9616974	G	A	0.0327381	1008
22	rs9616975	C	A	0.0327381	1008
22	rs2519461	G	C	0.0327381	1008
22	rs28729663	G	A	0.123016	1008
22	rs9616832	T	C	0.031746	1008
22	rs147475742	G	A	0.0327381	1008
22	rs115055839	T	C	0.0327381	1008
22	rs4330207	C	G	0.0228175	1008
22	rs114553188	G	T	0.0386905	1008
22	rs375798137	G	A	0.0386905	1008
22	rs9616985	T	C	0.031746	1008
22	rs141330630	T	C	0.0436508	1008
22	rs3896457	T	C	0.321429	1008
```
