## Supplementary material for "Characterization of shared and ancestry-specific signals driving complex traits using multi-ancestry fine-mapping": s2_snps.txt

```
rs6010195
rs62239297
rs6010198
rs76673347
rs142911435
rs139948926
rs73187233
rs9680643
rs4838858
rs4838859
rs2294397
rs138833960
rs5771204
rs5771206
rs73187236
rs76879368
rs9617114
rs7292533
rs9628302
rs6010152
rs11913282
rs2295226
rs185976370
rs2295225
rs75222915
rs5771209
rs144417902
rs77861894
rs2340604
rs56149983
rs8140537
rs8137535
rs117327817
rs13053855
rs118183276
rs13056445
rs80196623
rs9617115
rs9617116
rs117599373
rs28708629
rs5771212
rs5771213
rs41283477
rs75711073
rs41283479
rs9617117
rs4838860
rs13054650
rs7288889
rs73187244
rs73187245
rs738338
rs5771215
rs11912419
rs1555050
rs5771217
rs4838812
rs56036086
rs151004894
rs732405
rs185163915
rs73187247
rs974570
rs738339
rs56308603
rs760756
rs2341366
rs2341367
rs77316590
rs732710
rs6537637
rs6537638
rs730559
rs6537639
rs117069858
rs9617045
rs73187249
rs5771093
rs73187250
rs12152137
rs77364321
rs75406809
rs4084289
rs4084288
rs9628304
rs5771095
rs2272844
rs117073176
rs115013776
rs3747941
rs8238
rs6712
rs2272845
rs77281844
rs80085713
rs73893138
rs1009610
rs28668373
rs140544546
rs5771225
rs5771226
rs6010201
rs3747942
rs2272846
rs74833777
rs4395345
rs79753353
rs139728223
rs73187254
rs77057707
rs4838861
rs4838814
rs371891505
rs4838862
rs75034459
rs6010202
rs56109781
rs2294398
rs2294399
rs11913090
rs55914750
rs2272847
rs2272848
rs149039121
rs5771102
rs117080345
rs2272850
rs760743
rs142151439
rs55958053
rs4602327
rs4611754
rs116517135
rs140144566
rs2294401
rs4838863
rs7292228
rs76840692
rs142742216
rs77350583
rs5771237
rs5771104
rs11703673
rs5771238
rs4293651
rs2013437
rs13058530
rs2013430
rs562785482
rs149922172
rs909687
rs2294402
rs79019062
rs2038049
rs75962939
rs2272851
rs77548543
rs2272852
rs146013649
rs2272853
rs2281116
rs2281117
rs2038050
rs35381394
rs11912397
rs2272854
rs76476219
rs11703226
rs17248273
rs5771107
rs17248287
rs2294403
rs150759038
rs76091185
rs5771242
rs5771243
rs73187269
rs77740560
rs4838865
rs730937
rs730936
rs62239325
rs77515604
rs56133520
rs55899818
rs73187272
rs8184965
rs79823474
rs6010212
rs77256613
rs80104211
rs77767060
rs76622574
rs62239326
rs192839591
rs78448184
rs191708611
rs74846043
rs17836661
rs17248301
rs147015387
rs17836662
rs76969909
rs78956285
rs75443122
rs75807712
rs13055135
rs78279484
rs111569990
rs78646727
rs76530694
rs5771256
rs79916336
rs192278680
rs138278808
rs148768667
rs77925564
rs77044695
rs5771258
rs17836664
rs5771259
rs139507438
rs7511006
rs76463206
rs9628271
rs74671070
rs6010213
rs7290710
rs74515891
rs80270541
rs78557820
rs74636860
rs75841627
rs5771109
rs17248329
rs75025259
rs79747099
rs113872034
rs6010216
rs118013066
rs7290465
rs150530006
rs5771266
rs74845370
rs78007116
rs79804103
rs17248343
rs7364173
rs17836669
rs148315488
rs184828492
rs5771270
rs45480691
rs181863609
rs78244765
rs75596977
rs13058062
rs5771271
rs11553697
rs2294404
rs76578729
rs77096954
rs4838866
rs35820251
rs41283469
rs76646287
rs75455741
rs738334
rs1555048
rs150016700
rs77003572
rs909688
rs76662439
rs117898360
rs79016563
rs2341111
rs75847948
rs77329779
rs760746
rs77032604
rs5771274
rs2235354
rs2072875
rs2076138
rs62239358
rs5771276
rs190462359
rs2002766
rs13433665
rs5771280
rs5771281
rs2066770
rs55861809
rs1129880
rs5771284
rs2072876
rs142903546
rs5771285
rs5771111
rs2235355
rs73187284
rs34422484
rs74974905
rs742184
rs1076649
rs1076650
rs2267983
rs2267984
rs2267986
rs3817818
rs2272855
rs2272857
rs11913279
rs9617126
rs12484714
rs2072877
rs2072878
rs9617128
rs2076139
rs742185
rs760747
rs36083586
rs2076140
rs742186
rs35018662
rs34655450
rs2009788
rs35232755
rs61760587
rs34823637
rs35481758
rs909691
rs34778589
rs1003969
rs2235356
rs909692
rs3761899
rs5771114
rs150685861
rs73437427
rs79722256
rs5771295
rs4838869
rs4838870
rs4838815
rs5771118
rs6010224
rs6010225
rs6010226
rs118175447
rs76914436
rs28637964
rs1127000
rs145193730
rs28718510
rs28633213
rs28418659
rs183199836
rs28611220
rs78659355
rs28540713
rs11547734
rs142698988
rs111925803
rs28442189
rs149492800
rs11547728
rs80056853
rs35278490
rs28404597
rs180908061
rs62621372
rs374162230
rs28497828
rs11547731
rs79966207
rs28504007
rs4076566
rs4075185
rs34407639
rs28564290
rs28553432
rs117199604
rs55709850
rs140030949
rs28366595
rs187717634
rs56942534
rs28513473
rs188975544
rs192965378
rs58705604
rs117439977
rs142515133
rs28573806
rs28578714
rs28379706
rs28415976
rs77759477
rs28412679
rs28535173
rs114496424
rs28607360
rs145361155
rs28396846
rs28455041
rs28581366
rs73188905
rs373424311
rs28394672
rs28483439
rs28625946
rs73437463
rs62241209
rs28639985
rs28570650
rs28611014
rs28427539
rs75224671
rs28672672
rs28473629
rs68097952
rs28711487
rs28607359
rs140206942
rs143893967
rs28647660
rs28534659
rs148606436
rs73891214
rs76879755
rs28645770
rs117284236
rs145268680
rs62241210
rs148919336
rs67710834
rs62241211
rs34544325
rs62241212
rs62241213
rs73437489
rs62241216
rs73437491
rs142227764
rs151210496
rs114420749
rs72619588
rs73188911
rs62241217
rs78955443
rs62241218
rs62241220
rs35662666
rs118020266
rs35729162
rs78854007
rs35197053
rs68069258
rs67286232
rs62241223
rs62241225
rs34244788
rs117291362
rs73439304
rs67248662
rs137921722
rs68178377
rs73891220
rs117100828
rs73439311
rs35759545
rs76393084
rs62241228
rs35812349
rs80243206
rs62241230
rs11553143
rs73439316
rs73439318
rs74933135
rs78060754
rs73439320
rs62241231
rs62241232
rs117044665
rs67488807
rs62241233
rs146031404
rs78477728
rs146310944
rs62241236
rs62241237
rs73439323
rs62241238
rs62241239
rs144337033
rs183166435
rs111715507
rs62241241
rs62241242
rs112558821
rs118067161
rs73439331
rs75339271
rs67447900
rs117747654
rs62241243
rs117289563
rs145681542
rs4074135
rs140933791
rs140693299
rs143135011
rs144903902
rs140763648
rs144682708
rs140286278
rs144356196
rs148762611
rs146662012
rs140228812
rs149898569
rs138883275
rs141907324
rs138896249
rs149391318
rs139779955
rs36154708
rs150947602
rs140833036
rs147821693
rs141476490
rs36172631
rs36183785
rs149127232
rs146373984
rs146143398
rs139045789
rs150997450
rs145165810
rs36189634
rs181610147
rs186314729
rs539951711
rs183436469
rs187591537
rs376092773
rs368177450
rs59137481
rs118113658
rs67048095
rs142322359
rs73439336
rs28642259
rs79547416
rs80327784
rs28403232
rs28401210
rs74667571
rs73439337
rs79330110
rs28802688
rs73188924
rs62241244
rs193096387
rs116877250
rs28880677
rs150003830
rs28762414
rs28874946
rs117994560
rs28880317
rs59374353
rs58378930
rs151139695
rs76615455
rs118138778
rs117017854
rs28797322
rs28840684
rs77549310
rs116735347
rs73188926
rs143922184
rs57198842
rs28645281
rs60225523
rs78047284
rs28540936
rs111945246
rs28638301
rs146440524
rs73188928
rs140892578
rs370627002
rs144812546
rs28869343
rs28780804
rs73188929
rs28883654
rs80342148
rs28500484
rs75823085
rs28427872
rs73188930
rs4073477
rs4073478
rs60266930
rs58971390
rs76001475
rs28482133
rs149602991
rs77524564
rs28858209
rs66721116
rs118069320
rs12158244
rs12163472
rs7511088
rs75156814
rs73439371
rs76513894
rs8135489
rs10775809
rs7288680
rs146381026
rs10775810
rs60708277
rs141515200
rs12167247
rs12166420
rs79496165
rs8138238
rs147838603
rs140392469
rs8141888
rs8136402
rs73188939
rs8139075
rs8141303
rs113754609
rs67980306
rs12158890
rs116093398
rs117340146
rs8142229
rs8140369
rs7290471
rs73188943
rs138767433
rs7287079
rs6520143
rs117800321
rs7511047
rs78400531
rs12158353
rs7284516
rs141022620
rs117865134
rs74664523
rs7287773
rs78575967
rs148743123
rs142427081
rs55791675
rs58223188
rs7286698
rs78628044
rs12163408
rs6520147
rs73188949
rs7286685
rs112215987
rs56169618
rs7287411
rs73439388
rs58852793
rs73439390
rs12159089
rs77312585
rs8142016
rs76201378
rs7285132
rs116854854
rs117246629
rs12159165
rs12158382
rs140284135
rs62241885
rs138422062
rs7510868
rs12157911
rs148761158
rs4075443
rs12158196
rs56067900
rs117715322
rs56168974
rs114809320
rs146661321
rs12160258
rs12159099
rs12159888
rs73172204
rs12159321
rs117434840
rs7511085
rs76014373
rs74712657
rs147261066
rs62241887
rs73172205
rs9628184
rs12163522
rs72490268
rs60746132
rs141460909
rs9616935
rs9616936
rs139100785
rs12162889
rs143863611
rs7511349
rs12163126
rs12163129
rs9616819
rs9616944
rs6417776
rs79067317
rs12485154
rs7292268
rs191790675
rs149296439
rs9616949
rs9616822
rs9616823
rs7285141
rs7284870
rs12162986
rs7511513
rs9616951
rs7288269
rs7290829
rs9616952
rs111749933
rs12163500
rs12162877
rs7511136
rs7511602
rs77332739
rs9616835
rs12162983
rs59762075
rs7410305
rs9616842
rs143561392
rs111793100
rs559176889
rs7289750
rs7286808
rs111283004
rs78441494
rs116055311
rs58925645
rs9616994
rs9616995
rs3934829
rs12162782
rs66519115
rs77634136
rs6520165
rs9616843
rs9616996
rs7410303
rs7410465
rs7410482
rs145622784
rs7410343
rs6520168
rs11091015
rs8139476
rs76192920
rs7410540
rs12159194
rs7410608
rs9616997
rs7511293
rs12163302
rs140421548
rs7511461
rs118067376
rs7511543
rs7510909
rs9616998
rs9616844
rs12163227
rs12163230
rs7410368
rs8185000
rs115593502
rs151021859
rs12158901
rs9637354
rs12163307
rs73172211
rs11091016
rs10854887
rs5770931
rs5770942
rs5770960
rs5770967
rs80052928
rs5770813
rs5770982
rs2334095
rs116486105
rs149431600
rs146381511
rs2334096
rs111704702
rs2334097
rs2334098
rs2878116
rs2878117
rs117231633
rs59570317
rs12484396
rs12483990
rs5771043
rs2334099
rs6010106
rs74830978
rs9616847
rs76949780
rs4824127
rs55712763
rs1005536
rs79664796
rs2076712
rs145830725
rs5770850
rs11091017
rs2273254
rs2273255
rs2273256
rs2273257
rs2273258
rs2273259
rs148186524
rs5770859
rs12485118
rs5770869
rs5770872
rs13054572
rs12484603
rs144199153
rs12167996
rs79508618
rs9306550
rs117643240
rs5770779
rs5770890
rs11091018
rs11555194
rs2070273
rs4824131
rs45581534
rs76453420
rs5770908
rs9617005
rs72490270
rs13057311
rs3197201
rs118129949
rs5770920
rs115671526
rs12171249
rs2273260
rs4824133
rs5770930
rs77923049
rs76867505
rs5770794
rs182690204
rs113416558
rs79713091
rs111249398
rs4824135
rs1056688
rs4824136
rs6010031
rs1076780
rs756014
rs743038
rs147546081
rs546573608
rs149676235
rs1053744
rs5770980
rs6010041
rs74598385
rs150720325
rs375105912
rs117930436
rs6010047
rs9617010
rs77003593
rs78709184
rs12485030
rs74475428
rs73172224
rs9617012
rs76437768
rs11704222
rs11703397
rs4824146
rs8140014
rs2076713
rs5771001
rs4824117
rs76745123
rs4824118
rs4824119
rs4824148
rs149273174
rs4824149
rs11703111
rs2281439
rs58335489
rs2073277
rs2073278
rs2236030
rs2073279
rs112686399
rs190305758
rs111456575
rs116404506
rs5771037
rs117506960
rs5771039
rs77398337
rs9617015
rs77142290
rs5771040
rs192972058
rs5771041
rs2076714
rs5771042
rs12628196
rs141791402
rs1983679
rs41280563
rs9616852
rs55787804
rs5771044
rs79257539
rs9616781
rs5771045
rs74704633
rs12484539
rs12484564
rs12484567
rs182857476
rs112344062
rs738683
rs5770841
rs147773583
rs57949435
rs61584959
rs4824152
rs4824153
rs11703890
rs9628190
rs140999088
rs149886696
rs4824155
rs5771047
rs76225192
rs9616853
rs5770843
rs8142906
rs187661830
rs5771048
rs78394368
rs138424095
rs9616854
rs5771049
rs1569871
rs2236031
rs2236032
rs13055726
rs114516558
rs35374652
rs876278
rs62239483
rs4342045
rs9628167
rs181840167
rs143035618
rs2334100
rs191173899
rs79700370
rs2232871
rs2232873
rs2232876
rs2232878
rs3747273
rs2232883
rs74714772
rs2232884
rs2232885
rs2232887
rs1055271
rs8140686
rs4824157
rs116855737
rs5771056
rs9616855
rs5771059
rs143641902
rs5771060
rs5771061
rs111645743
rs7289208
rs146346311
rs144030725
rs134970
rs134971
rs9616857
rs9616858
rs134972
rs134974
rs9616859
rs134975
rs134976
rs8138406
rs111895783
rs11912319
rs9616786
rs78540291
rs7511557
rs8143078
rs8135083
rs143393199
rs59566208
rs73443336
rs141647829
rs5770848
rs6009975
rs13056405
rs762671
rs762670
rs8136495
rs762669
rs743615
rs128941
rs131824
rs41281543
rs131822
rs12484990
rs145759919
rs12163404
rs73172235
rs150125721
rs78862895
rs77954081
rs76014823
rs140525
rs131817
rs151334555
rs73172241
rs2269388
rs3091397
rs117686045
rs10854880
rs148586419
rs5770855
rs131815
rs131814
rs140524
rs131813
rs2782
rs12148
rs140523
rs131808
rs131807
rs74479613
rs131806
rs131805
rs11479
rs1138404
rs131804
rs131802
rs131801
rs470119
rs116860087
rs361725
rs140522
rs131798
rs131794
rs131793
rs131792
rs149661657
rs5770768
rs5770862
rs73172252
rs78007348
rs4824129
rs6009980
rs131790
rs5770863
rs5770864
rs5770865
rs131789
rs5770867
rs5770868
rs9616864
rs131788
rs5770769
rs58304765
rs470118
rs140521
rs5770871
rs9616789
rs131787
rs131786
rs131785
rs144605534
rs5770874
rs77392662
rs1866
rs58111256
rs17001607
rs5770772
rs17001608
rs131784
rs5770773
rs131783
rs370000034
rs5770877
rs72619590
rs131781
rs131780
rs5770878
rs3752397
rs6009986
rs738938
rs75252999
rs5770775
rs117961389
rs5770881
rs5770882
rs5770883
rs6009988
rs62239508
rs5770886
rs140519
rs131779
rs5770887
rs41281529
rs131778
rs6520150
rs131777
rs131776
rs5770778
rs147792581
rs131775
rs9306547
rs374568085
rs131774
rs131773
rs131772
rs11913340
rs131770
rs188296551
rs145641866
rs143305198
rs6010008
rs4824130
rs140518
rs5770892
rs5770893
rs115812126
rs3752396
rs131769
rs140517
rs131768
rs6010011
rs9628213
rs5770898
rs131767
rs140516
rs131766
rs11913936
rs131764
rs131763
rs5770902
rs5770903
rs5770904
rs2334104
rs139337956
rs5770905
rs15195
rs7238
rs2269387
rs2073605
rs2073604
rs2269386
rs470117
rs75013804
rs5770907
rs131761
rs8137491
rs2269385
rs8141883
rs2269384
rs5770911
rs8142477
rs115743514
rs131760
rs117323981
rs17848459
rs78431289
rs12627787
rs2269383
rs1557503
rs17836732
rs5770912
rs5770913
rs1557502
rs131759
rs3752393
rs3213446
rs3213445
rs17848476
rs5770916
rs131758
rs3810647
rs8137478
rs5770917
rs3180872
rs1056964
rs17001634
rs762677
rs762676
rs140514
rs2269382
rs75187587
rs74846249
rs140798606
rs62239538
rs2269381
rs86337
rs540889063
rs131757
rs131756
rs186951258
rs6010014
rs963980
rs131755
rs6010015
rs6010016
rs2283674
rs131753
rs12158909
rs6009931
rs6009932
rs5770922
rs131752
rs1064344
rs6010020
rs79322767
rs6009933
rs131750
rs28584725
rs9628182
rs5770924
rs131749
rs131748
rs131747
rs62239540
rs62239541
rs62239542
rs59934938
rs131746
rs131745
rs79914559
rs62239544
rs62239545
rs58521696
rs60498984
rs57085762
rs59714834
rs62239547
rs6010023
rs140513
rs5770927
rs5770928
rs117720684
rs78209662
rs57580948
rs3091399
rs60584594
rs470116
rs58621547
rs6010024
rs77245932
rs7284429
rs131744
rs131743
rs131742
rs57687504
rs131741
rs3213444
rs3213443
rs3213442
rs966020
rs55964650
rs140512
rs131738
rs715524
rs715519
rs9616794
rs2238834
rs149154657
rs131737
rs6010025
rs6009938
rs116947359
rs3219201
rs139935871
rs1140555
rs131736
rs131735
rs4824114
rs131734
rs5770797
rs470115
rs35826039
rs11091008
rs78188508
rs131733
rs965618
rs2269380
rs2269379
rs14136
rs5770941
rs9616798
rs117858897
rs7285093
rs140510
rs131732
rs78370373
rs131729
rs131728
rs2334107
rs131727
rs28871051
rs9616885
rs131724
rs56926656
rs131722
rs2097226
rs55899990
rs131720
rs131719
rs131718
rs72260
rs5770804
rs3091400
rs139726974
rs11912237
rs76038028
rs28642909
rs738937
rs28465220
rs9628229
rs73172277
rs79823940
rs6009939
rs76841085
rs131717
rs5770805
rs7288050
rs8142033
rs7288338
rs5770953
rs6151429
rs762674
rs743616
rs762673
rs6151423
rs2071421
rs762672
rs1106788
rs6151419
rs6151406
rs131715
rs762668
rs131714
rs131713
rs131712
rs72619591
rs131711
rs5770957
rs5770807
rs2341005
rs2341006
rs5770958
rs5770959
rs148572989
rs147362804
rs79553275
rs9628230
rs9616802
rs1003322
rs141198491
rs5770961
rs131710
rs131709
rs190709637
rs5770964
rs8139925
rs8140041
rs7511322
rs7511341
rs9917543
rs5770808
rs5770966
rs5770974
rs12169440
rs143421950
rs12170720
rs35670718
rs4040041
rs148201653
rs6009942
rs6010035
rs78222150
rs78773185
rs78940284
rs76300267
rs75126276
rs9616896
rs8138438
rs134774
rs2341007
rs117983891
rs9616897
rs148763969
rs7285107
rs138050140
rs188232986
rs6009945
rs35205773
rs8142140
rs77530146
rs144299540
rs9616810
rs142089296
rs6009946
rs6010040
rs9616900
rs6010042
rs74728798
rs6010043
rs11913876
rs12484068
rs8138300
rs10854884
rs6010044
rs6010045
rs8138460
rs6010046
rs9616906
rs1858756
rs9616812
rs9616907
rs68174505
rs13053850
rs9616908
rs75265108
rs713692
rs9628185
rs36006314
rs71311698
rs71311699
rs117452584
rs9616911
rs76982449
rs77070082
rs9616913
rs13054468
rs78162224
rs12484572
rs145476981
rs9616914
rs9616915
rs7286601
rs143896169
rs9616934
rs139076185
rs9616815
rs9616816
rs142550943
rs9616937
rs9680712
rs5770988
rs7286929
rs5770815
rs13056386
rs149652195
rs181011610
rs4428117
rs6010056
rs13055562
rs2341009
rs8138473
rs8138603
rs8136450
rs73174411
rs9616939
rs9616818
rs28735993
rs9616940
rs9616941
rs190286459
rs146782084
rs9616942
rs1557620
rs4824116
rs2157711
rs13054536
rs1001469
rs736334
rs2341010
rs9616943
rs2341011
rs739365
rs75767639
rs58752786
rs58484441
rs12483981
rs73174414
rs8141844
rs76179018
rs12628844
rs9968024
rs73174415
rs142356721
rs5770992
rs6010060
rs76436676
rs79535986
rs2040487
rs147487861
rs9616945
rs76870387
rs9616946
rs1024374
rs118031209
rs569207899
rs5770819
rs17836751
rs5770820
rs5770821
rs6009951
rs58155066
rs9616947
rs73174419
rs6010061
rs58575791
rs9616948
rs2106111
rs61729471
rs28689705
rs76867462
rs6009953
rs78342408
rs12628091
rs28688433
rs7291216
rs76239491
rs9628187
rs6010062
rs6010063
rs73174424
rs79183605
rs6010065
rs117910162
rs8136930
rs5770994
rs56207913
rs12158487
rs10451
rs715584
rs715586
rs192700691
rs5770995
rs5770996
rs6009957
rs76268556
rs8137951
rs182659674
rs8140772
rs2301584
rs41281537
rs756638
rs5770824
rs9628245
rs5770825
rs1858748
rs3810648
rs75519438
rs145373249
rs79314756
rs77216309
rs2285395
rs6010067
rs181184416
rs5770999
rs183029053
rs141891250
rs13056621
rs9616825
rs6010073
rs28516879
rs56238942
rs6009961
rs3788733
rs2879914
rs3865766
rs8135434
rs113391741
rs113267916
rs117315907
rs117000254
rs5771006
rs60365055
rs34608236
rs142680588
rs191129318
rs12628265
rs148968329
rs5771007
rs8136603
rs9616961
rs61290853
rs147713773
rs187225588
rs34939255
rs142671391
rs6010079
rs9616963
rs72619593
rs148425445
rs112565862
rs9616968
rs9628250
rs3888396
rs117394887
rs2238837
rs146806195
rs34726907
rs9616970
rs9616974
rs9616975
rs2519461
rs28729663
rs9616832
rs147475742
rs115055839
rs4330207
rs114553188
rs375798137
rs9616985
rs141330630
rs3896457
```
