## Supplementary material for "Characterization of shared and ancestry-specific signals driving complex traits using multi-ancestry fine-mapping": susiex_nc3.cs80.cs

```
CS_ID	SNP	BP	REF_ALLELE	ALT_ALLELE	REF_FRQ	BETA	SE	-LOG10P	CS_PIP	OVRL_PIP
1	rs713692	51109735	A,A	G,G	0.294235,0.494048	0.0258506,0.00443484	0.00433873,0.00854996	8.59318,0.218983	0.484343	0.484365
1	rs6010045	51103091	C,C	T,T	0.290258,0.405754	0.0251735,0.00912477	0.00435609,0.0087054	8.1239,0.530828	0.247502	0.247534
1	rs6010043	51099133	A,A	G,G	0.303181,0.440476	0.0242102,0.00600863	0.00430159,0.00861059	7.7397,0.313998	0.0924696	0.0925042
2	rs58111256	50981043	T,T	C,C	0.946322,0.914682	0.0408719,-0.0109814	0.00877248,0.015302	5.49813,0.325161	0.181132	0.181209
2	rs17001607	50981053	T,T	A,A	0.946322,0.914682	0.0406306,-0.010877	0.00877248,0.015302	5.44027,0.321302	0.160442	0.160518
2	rs72619590	50982272	A,A	G,G	0.946322,0.912698	0.0389509,-0.0104641	0.00877248,0.0151436	5.0462,0.310186	0.0951767	0.0952488
2	rs17001608	50981326	T,T	C,C	0.947316,0.914682	0.038863,-0.0102558	0.0088502,0.015302	4.94796,0.298679	0.0628775	0.0629377
2	rs9616789	50978504	A,A	G,G	0.949304,0.914682	0.0395101,-0.0111181	0.00901262,0.015302	4.93334,0.330231	0.0461646	0.0462224
2	rs113706174	51145702	G,NA	C,NA	0.967197,NA	-0.0558801,NA	0.0111,NA	6.31897,NA	0.0239054	0.072219
2	rs145891752	51057502	G,NA	A,NA	0.975149,NA	0.0504737,NA	0.0127009,NA	4.1508,NA	0.0212632	0.0215445
2	rs9616877	51034900	A,NA	G,NA	0.979125,NA	0.054091,NA	0.0138296,NA	4.03706,NA	0.018479	0.0187424
2	rs117802677	51049088	C,NA	G,NA	0.975149,NA	0.0493763,NA	0.0127009,NA	3.99471,NA	0.0157733	0.0160182
2	rs9616795	51042861	G,NA	C,NA	0.976143,NA	0.0500314,NA	0.0129561,NA	3.94827,NA	0.0150276	0.0152696
2	rs74786443	51048087	A,NA	G,NA	0.975149,NA	0.0490456,NA	0.0127009,NA	3.94827,NA	0.0144361	0.0146713
2	rs916005	51044243	T,NA	C,NA	0.975149,NA	0.0488773,NA	0.0127009,NA	3.92475,NA	0.0138033	0.0140337
2	rs41282361	51042006	G,NA	C,NA	0.976143,NA	0.0496391,NA	0.0129561,NA	3.89463,NA	0.0135631	0.013794
2	rs112640312	51049217	T,NA	C,NA	0.975149,NA	0.0487151,NA	0.0127009,NA	3.90215,NA	0.0132217	0.0134476
2	rs9616886	51058159	T,NA	C,NA	0.973161,NA	0.0475,NA	0.0122339,NA	3.98582,NA	0.0121418	0.0123804
2	rs9616879	51040152	G,NA	C,NA	0.975149,NA	0.0483307,NA	0.0127009,NA	3.84886,NA	0.0119473	0.0121631
2	rs9616887	51060491	G,NA	A,NA	0.973161,NA	0.0468198,NA	0.0122339,NA	3.88712,NA	0.0107509	0.0109739
2	rs139026351	51042322	A,NA	G,NA	0.976143,NA	0.0485739,NA	0.0129561,NA	3.75087,NA	0.0103136	0.0105175
2	rs11704557	51061199	T,NA	G,NA	0.973161,NA	0.0465017,NA	0.0122339,NA	3.8414,NA	0.00986919	0.0100835
2	rs141494339	51063070	C,NA	T,NA	0.973161,NA	0.0463398,NA	0.0122339,NA	3.81824,NA	0.00945105	0.00966116
2	rs6151425	51064068	A,NA	G,NA	0.974155,NA	0.0466571,NA	0.0124606,NA	3.7427,NA	0.00895754	0.00915454
2	rs6151424	51064186	T,NA	G,NA	0.973161,NA	0.0459271,NA	0.0122339,NA	3.75953,NA	0.00847004	0.00866991
2	rs9616801	51064788	C,NA	G,NA	0.973161,NA	0.0457718,NA	0.0122339,NA	3.73755,NA	0.00813012	0.00832631
2	rs3865764	51185848	A,NA	G,NA	0.057654,NA	0.0370195,NA	0.00848242,NA	4.89432,NA	0.00646856	0.0169479
2	rs6151408	51066343	C,NA	G,NA	0.975149,NA	0.0466615,NA	0.0127009,NA	3.6218,NA	0.0062465	0.00642956
2	rs73174437	51177257	T,NA	C,NA	0.970179,NA	-0.0409882,NA	0.0116239,NA	3.37513,NA	0.00560017	0.0310851
3	rs140693299	50765842	T,T	G,G	0.909543,0.814484	0.0240613,0.0185005	0.00689297,0.0109969	3.31717,1.03384	0.0541007	0.0541897
3	rs78060754	50756048	T,T	C,C	0.910537,0.805556	0.0243324,0.0167842	0.00692737,0.0108009	3.35271,0.920124	0.0514399	0.0515273
3	rs75339271	50762615	T,T	C,C	0.910537,0.814484	0.0235693,0.0193012	0.00692737,0.0109969	3.17515,1.10109	0.047249	0.0473333
3	rs144356196	50768939	G,G	A,A	0.906561,0.818452	0.0227703,0.0181318	0.00679323,0.0110895	3.09551,0.991231	0.033354	0.0334284
3	rs113706174	51145702	G,NA	C,NA	0.967197,NA	-0.0558801,NA	0.0111,NA	6.31897,NA	0.0314886	0.072219
3	rs73174437	51177257	T,NA	C,NA	0.970179,NA	-0.0409882,NA	0.0116239,NA	3.37513,NA	0.0255607	0.0310851
3	rs80327784	50785994	T,T	C,C	0.908549,0.810516	0.0230394,0.0208467	0.00685915,0.0109078	3.10653,1.25195	0.0236256	0.0236976
3	rs74667571	50786976	A,A	G,G	0.908549,0.810516	0.0230857,0.020259	0.00685915,0.0109078	3.11716,1.19881	0.0220835	0.0221526
3	rs117017854	50794255	A,A	T,T	0.908549,0.811508	0.0229096,0.0207793	0.00685915,0.0109298	3.07688,1.242	0.0218579	0.0219272
3	rs60225523	50795934	C,C	T,T	0.895626,0.810516	0.0213831,0.0200473	0.00646666,0.0109078	3.02497,1.17994	0.0214947	0.0215682
3	rs79330110	50788053	C,C	G,G	0.908549,0.810516	0.0229096,0.0203047	0.00685915,0.0109078	3.07688,1.20291	0.0204578	0.0205247
3	rs12163129	50837915	T,T	C,C	0.89165,0.494048	0.0201752,0.0164128	0.00636104,0.00854996	2.81941,1.2604	0.017451	0.0175882
3	rs10775810	50808249	T,T	C,C	0.89662,0.811508	0.0209929,0.019872	0.00649407,0.0109298	2.91131,1.1609	0.0173067	0.0173727
3	rs186314729	50776152	C,C	T,T	0.908549,0.808532	0.0227637,0.0193645	0.00685915,0.0108644	3.04371,1.12675	0.0169862	0.0170471
3	rs57198842	50795310	C,C	G,G	0.895626,0.810516	0.0204118,0.0191627	0.00646666,0.0109078	2.79671,1.10263	0.0127868	0.0128412
3	rs28883654	50798585	A,A	G,G	0.895626,0.810516	0.0201492,0.0192494	0.00646666,0.0109078	2.73658,1.1101	0.0114053	0.0114572
3	rs28645281	50795806	G,G	C,C	0.895626,0.810516	0.0201907,0.0190656	0.00646666,0.0109078	2.74603,1.0943	0.0113345	0.0113861
3	rs2334098	50866356	G,G	A,A	0.909543,0.55754	0.0220301,0.0169207	0.00689297,0.00860653	2.85595,1.30719	0.00874586	0.00883563
3	rs3865764	51185848	A,NA	G,NA	0.057654,NA	0.0370195,NA	0.00848242,NA	4.89432,NA	0.00816468	0.0169479
3	rs117983891	51082032	G,G	T,T	0.985089,0.984127	0.0612004,-0.0160639	0.0163138,0.0342017	3.75493,0.194782	0.00788341	0.0107835
3	rs12163500	50845628	C,C	T,T	0.905567,0.563492	0.0208915,0.0154351	0.00676109,0.00861912	2.69857,1.13474	0.00742006	0.00748988
3	rs76300267	51079733	G,G	A,A	0.985089,0.983135	0.060595,-0.016672	0.0163138,0.0331973	3.69092,0.210757	0.00707158	0.00968125
3	rs12162889	50837449	A,A	G,G	0.905567,0.566468	0.0202342,0.015941	0.00676109,0.00862591	2.55832,1.18979	0.00615321	0.006219
3	rs12163126	50837868	G,G	C,C	0.905567,0.566468	0.02019,0.0159911	0.00676109,0.00862591	2.54905,1.19545	0.00614944	0.00621567
3	rs60746132	50836522	A,A	G,G	0.904573,0.566468	0.0202811,0.015896	0.00672948,0.00862591	2.58833,1.18472	0.00605489	0.00612257
3	rs79966207	50722408	C,C	T,T	0.82505,0.930556	-0.0170163,-0.0324977	0.00520406,0.0168156	2.9681,1.27338	0.00567399	0.00755404
3	rs12162877	50845646	T,T	C,C	0.905567,0.56746	0.0199058,0.0161816	0.00676109,0.00862824	2.4897,1.21656	0.00564807	0.00571245
3	rs75156814	50806886	A,A	C,C	0.89165,0.811508	0.018425,0.0192261	0.00636104,0.0109298	2.4233,1.10476	0.00543798	0.00547789
3	rs28840684	50794538	T,T	C,C	0.89165,0.810516	0.0183851,0.0193108	0.00636104,0.0109078	2.41464,1.1154	0.00543415	0.00547411
3	rs117641416	51123287	G,NA	A,NA	0.987078,NA	0.0584975,NA	0.0175062,NA	3.07928,NA	0.00537843	0.00782639
3	rs67248662	50751529	C,C	G,G	0.703777,0.733135	0.0129443,0.0168323	0.00433025,0.00966419	2.55341,1.08854	0.00529675	0.00544401
3	rs77332739	50847279	T,T	C,C	0.905567,0.56746	0.0198618,0.0158894	0.00676109,0.00862824	2.48056,1.18349	0.00523898	0.00530023
3	rs28780804	50798134	C,C	T,T	0.89165,0.810516	0.0182512,0.0194444	0.00636104,0.0109078	2.38563,1.12698	0.00521739	0.00525682
3	rs2878116	50866439	G,G	A,A	0.884692,0.573413	0.0192934,0.0143583	0.00619033,0.00864302	2.73781,1.01475	0.00518168	0.0052473
3	rs59570317	50867093	A,A	G,G	0.903579,0.566468	0.0201873,0.0158791	0.00669838,0.00862591	2.58833,1.18282	0.00510842	0.00517383
3	rs28412679	50730320	C,C	T,T	0.527833,0.349206	-0.0138599,0.00793231	0.00396044,0.00896686	3.33162,0.424398	0.00501014	0.00652251
3	rs28858209	50805039	C,C	A,A	0.89165,0.809524	0.0181569,0.019396	0.00636104,0.010886	2.36533,1.12615	0.00498925	0.00502824
3	rs10775809	50808017	T,T	A,A	0.89165,0.811508	0.0181109,0.0194643	0.00636104,0.0109298	2.35545,1.12531	0.00489093	0.00492939
3	rs73439371	50806890	C,C	G,G	0.89165,0.811508	0.0181597,0.0192777	0.00636104,0.0109298	2.36593,1.1092	0.00486604	0.00490425
3	rs12162986	50840978	A,A	C,C	0.905567,0.5625	0.0198618,0.0154814	0.00676109,0.00861694	2.48056,1.14029	0.00482658	0.004885
3	rs66721116	50805537	A,A	G,G	0.89165,0.809524	0.0181109,0.0192468	0.00636104,0.010886	2.35545,1.1132	0.00478477	0.00482299
3	rs73439337	50787834	T,T	G,G	0.89165,0.810516	0.0181261,0.0192138	0.00636104,0.0109078	2.35872,1.10703	0.0047252	0.00476305
3	rs77524564	50803867	A,A	G,G	0.89165,0.810516	0.0180317,0.0193884	0.00636104,0.0109078	2.3385,1.12212	0.00466999	0.0047078
3	rs79713091	50881302	A,A	G,G	0.902585,0.573413	0.0192655,0.0161779	0.00666778,0.00864302	2.41336,1.213	0.00450798	0.00457113
3	rs28403232	50786036	G,G	A,A	0.89165,0.809524	0.0177864,0.0197325	0.00636104,0.010886	2.28637,1.15561	0.00445829	0.00449568
3	rs73439336	50785166	A,A	G,G	0.89165,0.809524	0.0177864,0.0196735	0.00636104,0.010886	2.28637,1.15042	0.00441989	0.0044571
3	rs145759919	50949497	A,A	G,G	0.961233,0.996032	0.0231396,-0.159872	0.0102422,0.0679934	1.62219,1.72795	0.00436877	0.00589852
3	rs28401210	50786795	A,A	G,G	0.89165,0.809524	0.0177864,0.0194661	0.00636104,0.010886	2.28637,1.13226	0.00428825	0.00432483
3	rs12163227	50860573	C,C	T,T	0.903579,0.5625	0.0193962,0.0154144	0.00669838,0.00861694	2.42208,1.1329	0.00414407	0.00420281
3	rs2070273	50876755	T,T	C,C	0.903579,0.571429	0.0192624,0.0164975	0.00669838,0.00863795	2.39453,1.25067	0.00397806	0.0040387
3	rs28797322	50794282	A,A	C,C	0.890656,0.810516	0.0172923,0.0200032	0.00633559,0.0109078	2.19756,1.17603	0.00388002	0.00391645
3	rs76949780	50868789	A,A	G,G	0.904573,0.565476	0.0197201,0.0153387	0.00672948,0.00862361	2.47043,1.12326	0.00386286	0.00391885
3	rs74712657	50834181	G,G	A,A	0.913519,0.770833	0.0227206,0.0125049	0.00703429,0.0101706	2.90728,0.659794	0.00377831	0.00381521
3	rs974570	50630113	A,A	G,G	0.900596,0.997024	0.0190709,-0.11147	0.00660805,0.078473	2.40875,0.808368	0.00375365	0.00491666
3	rs28762414	50791201	A,A	G,G	0.890656,0.809524	0.0172717,0.0193182	0.00633559,0.010886	2.19328,1.11938	0.00369485	0.00372945
3	rs59137481	50780493	G,G	A,A	0.89165,0.809524	0.0174799,0.0192923	0.00636104,0.010886	2.22208,1.11714	0.00366476	0.00369907
3	rs5770920	50878626	C,C	A,A	0.904573,0.566468	0.0193518,0.0163318	0.00672948,0.00862591	2.39453,1.23424	0.00364868	0.00370799
3	rs72490268	50835731	G,G	A,A	0.903579,0.561508	0.0192974,0.01479	0.00669838,0.00861478	2.40173,1.06543	0.00364275	0.00369404
3	rs12163302	50859164	G,G	C,C	0.904573,0.566468	0.0197201,0.0149831	0.00672948,0.00862591	2.47043,1.08413	0.00362237	0.00367585
3	rs12163230	50860583	C,C	T,T	0.904573,0.564484	0.0195788,0.0152699	0.00672948,0.00862135	2.44116,1.11615	0.00358915	0.00364326
3	rs5770850	50871249	C,C	T,T	0.903579,0.565476	0.0194883,0.0155309	0.00669838,0.00862361	2.44116,1.14444	0.00358215	0.00363706
3	rs151047604	51130398	C,NA	T,NA	0.986084,NA	0.054405,NA	0.0168779,NA	2.89738,NA	0.00348827	0.00510345
3	rs28802688	50788173	G,G	A,A	0.890656,0.809524	0.0173575,0.0191754	0.00633559,0.010886	2.21114,1.10703	0.00346305	0.00349787
3	rs28874946	50791260	T,T	C,C	0.89165,0.809524	0.0173411,0.0192723	0.00636104,0.010886	2.19328,1.1154	0.00344473	0.00347825
3	rs2273257	50873618	G,G	A,A	0.903579,0.563492	0.019304,0.01572	0.00669838,0.00861912	2.40308,1.16637	0.00343512	0.00349026
3	rs79496165	50809006	G,G	A,A	0.910537,0.647817	0.0198934,0.0163035	0.00692737,0.00894938	2.38906,1.16435	0.00292768	0.00299234
3	rs12484396	50867136	G,G	A,A	0.895626,0.549603	0.0188462,0.0137964	0.00646666,0.00859173	2.44805,0.965283	0.00281347	0.0028614
3	rs12483990	50867139	C,C	T,T	0.895626,0.549603	0.0187548,0.0138469	0.00646666,0.00859173	2.42843,0.970469	0.00273281	0.00278027
3	rs60708277	50808470	G,G	A,A	0.871769,0.794643	0.0169971,0.0158214	0.00591347,0.0105819	2.39264,0.870064	0.0024909	0.00252622
3	rs138111542	50765176	A,NA	G,NA	0.981113,NA	-0.0432502,NA	0.0145245,NA	2.53703,NA	0.00241139	0.00432811
3	rs73172235	50950507	A,A	G,G	0.94831,0.996032	0.0135202,-0.156679	0.00893021,0.0679934	0.885956,1.67357	0.00225436	0.0029837
3	rs35381394	50656428	A,A	G,G	0.902585,0.996032	0.0177958,-0.108869	0.00666778,0.0679934	2.11864,0.961217	0.00208154	0.0028006
3	rs55861809	50693919	NA,T	NA,C	NA,0.979167	NA,-0.0749131	NA,0.0299292	NA,1.90959	0.0020789	0.00320211
3	rs151333479	50908538	A,NA	C,NA	0.979125,NA	0.0328125,NA	0.0138296,NA	1.75296,NA	0.00191129	0.00276615
3	rs62239325	50666087	C,C	T,T	0.887674,0.997024	0.0181815,-0.0780601	0.00626142,0.078473	2.43327,0.495035	0.00179642	0.00262002
3	rs2272847	50646202	A,A	G,G	0.409543,0.235119	0.0137988,-0.00992642	0.00402064,0.01008	3.22245,0.488462	0.00172515	0.00280032
3	rs62241230	50754466	T,T	C,C	0.675944,0.732143	0.00957033,0.0180608	0.00422449,0.00965281	1.6292,1.21226	0.00168332	0.00174651
3	rs111925803	50719976	T,T	C,C	0.738569,0.940476	-0.0149964,0.0183721	0.00449951,0.0180669	3.06577,0.509753	0.00152105	0.00258224
3	rs5771237	50650597	C,C	G,G	0.408549,0.235119	0.0137569,-0.00916589	0.00402215,0.01008	3.20372,0.439871	0.00150955	0.0024888
3	rs2013430	50653099	C,C	T,T	0.407555,0.231151	0.0138092,-0.0090702	0.00402367,0.0101399	3.22245,0.430565	0.00149481	0.00247207
3	rs2272848	50646318	A,A	G,G	0.377734,0.19246	0.013762,-0.0103873	0.00407811,0.010843	3.13124,0.470985	0.0013588	0.00205368
3	rs9616798	51048812	C,C	G,G	0.576541,0.700397	-0.0164563,-0.00257395	0.00400146,0.00933164	4.40752,0.106417	0.00135664	0.00209898
3	rs113637408	50981340	T,NA	C,NA	0.968191,NA	-0.0417245,NA	0.0112664,NA	3.67228,NA	0.00129124	0.00231025
3	rs68178377	50752150	T,T	C,C	0.707753,0.800595	0.011415,0.00899413	0.00434734,0.0106986	2.0632,0.397367	0.00126207	0.00133175
3	rs28607360	50731310	G,G	A,A	0.717694,0.758929	-0.0139178,-0.00922781	0.00439248,0.00999379	2.81475,0.448766	0.0012032	0.00166443
3	rs28396846	50731808	T,T	C,C	0.7167,0.763889	-0.0139872,-0.00893396	0.00438781,0.0100654	2.84347,0.426248	0.00118526	0.00164098
3	rs151207005	51075397	C,NA	G,NA	0.979125,NA	0.0381469,NA	0.0138296,NA	2.23588,NA	0.00117318	0.00174636
3	rs79086732	51073084	T,NA	C,NA	0.979125,NA	0.0381386,NA	0.0138296,NA	2.23508,NA	0.0011715	0.0017439
3	rs28638301	50796460	A,A	G,G	0.90159,0.796627	0.0179908,0.016401	0.00663768,0.0106201	2.17262,0.911841	0.00116953	0.0012073
3	rs2272855	50699404	T,T	C,C	0.473161,0.65873	-0.0140342,-0.00441806	0.00396001,0.00901572	3.40436,0.204742	0.00104911	0.00229886
3	rs72260	51058210	G,G	C,C	0.402584,0.180556	-0.0125489,-0.0135491	0.00403156,0.0111132	2.73187,0.652142	0.00102265	0.00177907
3	rs28711487	50737129	C,C	T,T	0.703777,0.741071	-0.0129892,-0.00631174	0.00433025,0.0097585	2.56816,0.285867	0.000995847	0.00142168
3	rs117122251	50816307	A,NA	G,NA	0.984095,NA	-0.0440544,NA	0.0158037,NA	2.27489,NA	0.000993524	0.00167873
3	rs5771102	50646936	C,C	G,G	0.387674,0.235119	0.0121293,-0.00993115	0.00405803,0.01008	2.55296,0.48877	0.000976806	0.00160959
3	rs28483439	50733678	G,G	C,C	0.715706,0.763889	-0.013758,-0.0084803	0.00438317,0.0100654	2.77051,0.398488	0.000976328	0.0013417
3	rs2272851	50655098	G,G	A,A	0.383698,0.234127	0.0121953,-0.0081171	0.00406582,0.0100948	2.56791,0.375359	0.000972223	0.00166304
3	rs131718	51057923	T,T	C,C	0.402584,0.180556	-0.0124123,-0.0137516	0.00403156,0.0111132	2.68225,0.665684	0.000960456	0.00167016
3	rs141891250	51181443	NA,T	NA,C	NA,0.955357	NA,-0.0424185	NA,0.0206987	NA,1.3933	0.000957192	0.00155031
3	rs34778589	50709957	C,C	A,A	0.922465,0.949405	-0.0153311,0.0425532	0.00739292,0.019504	1.41905,1.53571	0.000950171	0.00154349
3	rs28625946	50733818	C,C	G,G	0.715706,0.763889	-0.0137118,-0.0084803	0.00438317,0.0100654	2.75489,0.398488	0.000949753	0.00130579
3	rs36183785	50771599	C,C	T,T	0.699801,0.693452	0.0121928,0.00440067	0.00431368,0.00927141	2.32741,0.197201	0.000944998	0.000996306
3	rs3817818	50699331	G,G	C,C	0.480119,0.662698	-0.0145997,-0.00241833	0.00395743,0.0090414	3.64786,0.102865	0.000935624	0.00238504
3	rs149652589	51073765	C,NA	G,NA	0.979125,NA	0.0367515,NA	0.0138296,NA	2.10384,NA	0.000927276	0.00138492
3	rs28639985	50734418	T,T	C,C	0.7167,0.763889	-0.0137263,-0.00852479	0.00438781,0.0100654	2.75489,0.40118	0.000915553	0.00127331
3	rs2238834	51039778	A,A	C,C	0.580517,0.69246	-0.0159354,-0.00311994	0.00400659,0.00926307	4.15676,0.132971	0.000903347	0.00138772
3	rs5770927	51028945	T,T	C,C	0.389662,0.036706	-0.00578483,-0.0591322	0.00405425,0.0227329	0.813549,2.03195	0.000897514	0.00126833
3	rs62241228	50753973	C,C	T,T	0.65507,0.712302	0.00885765,0.0167552	0.0041594,0.00944284	1.47875,1.11918	0.000887977	0.000935153
3	rs77715663	51068708	C,NA	G,NA	0.979125,NA	0.0364563,NA	0.0138296,NA	2.07643,NA	0.000883395	0.00132031
3	rs75222915	50619422	NA,T	NA,C	NA,0.9375	NA,-0.0371701	NA,0.0176595	NA,1.45214	0.000880759	0.00141589
3	rs28404597	50721003	A,A	G,G	0.777336,0.809524	0.0121031,-0.0148388	0.00475237,0.010886	1.96364,0.762333	0.000877965	0.00110486
3	rs131713	51068560	A,A	G,G	0.612326,0.631944	-0.0123052,-0.00137569	0.00405803,0.00886353	2.61494,0.05717	0.000850751	0.00120641
3	rs143893967	50738223	NA,A	NA,G	NA,0.956349	NA,-0.0445221	NA,0.0209218	NA,1.4771	0.000849557	0.00131677
3	rs142145605	51069709	G,NA	T,NA	0.979125,NA	0.0362028,NA	0.0138296,NA	2.05304,NA	0.00084767	0.00126768
3	rs35759545	50753676	T,T	C,C	0.656064,0.712302	0.00886371,0.0165827	0.00416224,0.00944284	1.47875,1.10199	0.000841252	0.000887001
3	rs140522351	50676684	A,NA	G,NA	0.985089,NA	-0.0350123,NA	0.0163138,NA	1.49677,NA	0.000822876	0.00121572
3	rs67048095	50780949	G,G	A,A	0.859841,0.654762	0.0128696,0.00380658	0.00569534,0.00899088	1.62267,0.17262	0.000821166	0.000846851
3	rs131735	51045480	A,A	G,G	0.407555,0.160714	-0.0122076,-0.0159603	0.00402367,0.0116392	2.61731,0.768798	0.000820083	0.0014011
3	rs180908061	50721412	NA,C	NA,A	NA,0.978175	NA,0.059609	NA,0.0292559	NA,1.38091	0.000798961	0.00133855
3	rs62241231	50757112	A,A	G,G	0.371769,0.380952	-0.00818212,-0.0136762	0.00409113,0.0088025	1.34195,0.919873	0.000776578	0.000819371
3	rs28455041	50731903	C,C	T,T	0.695825,0.739087	-0.0128948,-0.00794108	0.00429762,0.00973436	2.56931,0.382342	0.000773249	0.00109283
3	rs73188905	50733227	T,T	C,C	0.747515,0.775794	-0.0142204,-0.00496644	0.00455105,0.0102496	2.74952,0.202043	0.000757332	0.00110666
3	rs73172230	50935944	T,NA	A,NA	0.950298,NA	0.0148587,NA	0.00909753,NA	0.989642,NA	0.000751829	0.00103678
3	rs909687	50653895	C,C	G,G	0.389662,0.236111	0.012118,-0.00824273	0.00405425,0.0100654	2.55296,0.384226	0.000750397	0.00127311
3	rs34589122	50937043	C,NA	A,NA	0.907555,NA	-0.011908,NA	0.00682591,NA	1.09116,NA	0.000746884	0.00115293
3	rs144682708	50767391	NA,T	NA,C	NA,0.94246	NA,-0.0373296	NA,0.0183564	NA,1.37683	0.000744743	0.0011507
3	rs144417902	50620347	NA,T	NA,C	NA,0.934524	NA,-0.0345624	NA,0.0172809	NA,1.34202	0.000743949	0.00120159
3	rs28581366	50732510	A,A	G,G	0.747515,0.775794	-0.014178,-0.00503327	0.00455105,0.0102496	2.7358,0.205249	0.00074133	0.00108331
3	rs80196623	50621413	NA,T	NA,G	NA,0.933532	NA,-0.034555	NA,0.0171606	NA,1.35607	0.00074098	0.00121381
3	rs131743	51034867	C,C	T,T	0.366799,0.029762	-0.00112567,-0.0723845	0.00410256,0.0251555	0.1058,2.39701	0.00072515	0.00114985
3	rs147773583	50911174	NA,G	NA,C	NA,0.97123	NA,-0.0504018	NA,0.0255725	NA,1.31219	0.000718332	0.0011296
3	rs118183276	50621278	NA,C	NA,G	NA,0.933532	NA,-0.0341347	NA,0.0171606	NA,1.33081	0.000709636	0.00116233
3	rs62241233	50757541	C,C	T,T	0.672962,0.676587	0.00995548,0.00784035	0.00421449,0.00913824	1.74072,0.407925	0.000702704	0.000744101
3	rs28394672	50733623	G,G	A,A	0.695825,0.739087	-0.0129369,-0.00708969	0.00429762,0.00973436	2.58331,0.331222	0.000702659	0.000996476
3	rs131741	51034961	T,T	C,C	0.366799,0.029762	-0.00103572,-0.072089	0.00410256,0.0251555	0.0965368,2.38086	0.000699659	0.00111287
3	rs76436676	51146735	NA,C	NA,T	NA,0.895833	NA,0.0272442	NA,0.0139934	NA,1.28783	0.000698046	0.00111172
3	rs151139695	50792579	NA,G	NA,C	NA,0.943452	NA,-0.0370598	NA,0.018507	NA,1.34453	0.000693724	0.00107639
3	rs131744	51034177	A,A	G,G	0.367793,0.029762	-0.000675356,-0.0722368	0.00410023,0.0251555	0.0608948,2.38893	0.000693512	0.0011196
3	rs117599373	50622079	NA,G	NA,C	NA,0.933532	NA,-0.0339045	NA,0.0171606	NA,1.31708	0.000693193	0.00113532
3	rs2097226	51057581	G,G	A,A	0.398608,0.180556	-0.0117081,-0.0135491	0.0040382,0.0111132	2.4272,0.652142	0.000686857	0.00111974
3	rs78047284	50795959	NA,C	NA,G	NA,0.944444	NA,-0.0371339	NA,0.0186617	NA,1.33154	0.00068419	0.00105899
3	rs28570650	50734462	C,C	T,T	0.695825,0.739087	-0.0128063,-0.00771626	0.00429762,0.00973436	2.54003,0.368594	0.000680068	0.000963222
3	rs28427539	50735230	G,G	A,A	0.715706,0.762897	-0.0131943,-0.00778767	0.00438317,0.0100508	2.58325,0.358089	0.000669484	0.000928191
3	rs74489771	51001216	C,NA	G,NA	0.921471,NA	0.0140887,NA	0.00734995,NA	1.25761,NA	0.000669255	0.000924385
3	rs76615455	50792774	NA,G	NA,A	NA,0.944444	NA,-0.0368455	NA,0.0186617	NA,1.31572	0.000666156	0.00103145
3	rs138896249	50770715	NA,A	NA,G	NA,0.94246	NA,-0.0361465	NA,0.0183564	NA,1.31037	0.000665338	0.0010296
3	rs74676574	50909429	T,NA	C,NA	0.980119,NA	0.0278327,NA	0.0141639,NA	1.30619,NA	0.000663269	0.000976535
3	rs376092773	50777678	NA,A	NA,G	NA,0.944444	NA,-0.0367983	NA,0.0186617	NA,1.31314	0.000663268	0.00102704
3	rs75247270	50671333	T,NA	C,NA	0.949304,NA	0.0225308,NA	0.00901262,NA	1.9058,NA	0.000661098	0.00153749
3	rs141953471	50970068	T,NA	C,NA	0.951292,NA	0.0141958,NA	0.00918509,NA	0.91286,NA	0.0006577	0.00089614
3	rs77549310	50794721	NA,G	NA,C	NA,0.944444	NA,-0.0367045	NA,0.0186617	NA,1.30801	0.000657565	0.00101833
3	rs143713439	50741953	T,NA	C,NA	0.992048,NA	0.044674,NA	0.0222601,NA	1.34912,NA	0.00064409	0.000976083
3	rs193096387	50789083	NA,T	NA,G	NA,0.944444	NA,-0.0364664	NA,0.0186617	NA,1.29506	0.000643386	0.000996674
3	rs117427058	50788696	A,NA	G,NA	0.971173,NA	-0.0292186,NA	0.0118166,NA	1.87256,NA	0.000643329	0.00117037
3	rs368177450	50778529	NA,A	NA,G	NA,0.944444	NA,-0.0364624	NA,0.0186617	NA,1.29484	0.000643151	0.000996315
3	rs139726974	51059926	NA,T	NA,C	NA,0.968254	NA,0.0435483	NA,0.0243817	NA,1.13029	0.000636898	0.00103508
3	rs131709	51073574	T,T	G,G	0.584493,0.627976	-0.0135629,-0.000910837	0.004012,0.00884395	3.14066,0.037171	0.000633719	0.000908125
3	rs2341005	51071278	T,T	G,G	0.60338,0.625	-0.0117297,0.00100761	0.00404163,0.00882973	2.43117,0.0413661	0.000633156	0.0008414
3	rs73172237	50950564	C,NA	A,NA	0.94831,NA	0.0134148,NA	0.00893021,NA	0.875985,NA	0.000626529	0.000857878
3	rs2341006	51071367	T,T	C,C	0.61332,0.625	-0.011873,0.000640947	0.00405994,0.00882973	2.46208,0.025888	0.000616443	0.000869242
3	rs149932269	50618045	A,NA	G,NA	0.968191,NA	0.0277989,NA	0.0112664,NA	1.86618,NA	0.00061587	0.000873338
3	rs62239322	50648482	T,NA	G,NA	0.903579,NA	0.0146939,NA	0.00669838,NA	1.54882,NA	0.000609919	0.000858554
3	rs73891220	50752169	A,A	G,G	0.686879,0.729167	0.00883592,0.0139598	0.00426327,0.0096192	1.41779,0.833535	0.000605612	0.000646431
3	rs28607359	50737584	T,T	G,G	0.715706,0.766865	-0.0129774,-0.0080254	0.00438317,0.0101097	2.51298,0.369272	0.000592995	0.000830224
3	rs77316590	50631945	NA,T	NA,C	NA,0.933532	NA,-0.0322616	NA,0.0171606	NA,1.22105	0.000590084	0.000959856
3	rs75711073	50622562	NA,A	NA,G	NA,0.934524	NA,-0.0324592	NA,0.0172809	NA,1.21942	0.000588208	0.000960333
3	rs77861894	50620438	NA,G	NA,C	NA,0.9375	NA,-0.0330006	NA,0.0176595	NA,1.20998	0.0005804	0.000947442
3	rs141198491	51073032	NA,T	NA,C	NA,0.928571	NA,0.0333728	NA,0.0165981	NA,1.35297	0.00058001	0.000960238
3	rs58378930	50792445	NA,G	NA,A	NA,0.944444	NA,-0.0352816	NA,0.0186617	NA,1.23151	0.000578485	0.000897482
3	rs76393084	50753945	NA,C	NA,G	NA,0.94246	NA,-0.0346361	NA,0.0183564	NA,1.22784	0.000573445	0.000891525
3	rs86337	51020668	A,A	C,C	0.430417,0.034722	-0.0014045,-0.0652541	0.00399316,0.0233493	0.139637,2.28441	0.000567237	0.000936512
3	rs140933791	50764854	A,A	C,C	0.633201,0.641865	0.00721206,0.0140394	0.00410256,0.00891575	1.10371,0.938053	0.000562882	0.000602555
3	rs2232884	50928005	A,A	G,G	0.951292,0.989087	0.0222812,-0.048097	0.00918509,0.0411453	1.81603,0.61543	0.000561436	0.000806233
3	rs190305758	50899861	NA,T	NA,C	NA,0.982143	NA,-0.0599442	NA,0.0322783	NA,1.19863	0.000556359	0.000871732
3	rs144812546	50797874	NA,T	NA,C	NA,0.945437	NA,-0.0350083	NA,0.0188207	NA,1.20154	0.0005557	0.000861472
3	rs28611014	50734890	T,T	C,C	0.746521,0.774802	-0.0137236,-0.00470732	0.00454514,0.0102335	2.59641,0.190088	0.000554239	0.000814203
3	rs117163423	51076072	G,NA	C,NA	0.971173,NA	-0.0167267,NA	0.0118166,NA	0.804339,NA	0.000553812	0.000721414
3	rs62239326	50670149	A,A	G,G	0.851889,0.996032	0.0142054,-0.0764859	0.00556614,0.0679934	1.97031,0.583974	0.000546546	0.000944774
3	rs41283481	50638110	A,NA	G,NA	0.984095,NA	0.0334954,NA	0.0158037,NA	1.46787,NA	0.000546186	0.00080374
3	rs62241237	50758873	T,T	C,C	0.369781,0.368056	-0.00792309,-0.0130104	0.00409564,0.00886353	1.27532,0.847274	0.000539318	0.000578975
3	rs118178636	50610598	G,NA	T,NA	0.983101,NA	0.0329606,NA	0.0153396,NA	1.49954,NA	0.000533272	0.00076327
3	rs146381026	50808168	NA,C	NA,T	NA,0.945437	NA,-0.0344724	NA,0.0188207	NA,1.17388	0.000530773	0.000823401
3	rs62241241	50761999	G,G	A,A	0.628231,0.631944	0.00777709,0.0132972	0.00409113,0.00886353	1.24179,0.874327	0.000523362	0.000562672
3	rs192965378	50726459	NA,T	NA,C	NA,0.987103	NA,-0.0655098	NA,0.0378862	NA,1.07682	0.000518011	0.000825812
3	rs192839591	50670151	NA,A	NA,G	NA,0.962302	NA,-0.0390651	NA,0.0224433	NA,1.08751	0.000506609	0.000795627
3	rs76513894	50807016	NA,G	NA,A	NA,0.944444	NA,-0.0336093	NA,0.0186617	NA,1.14444	0.000504977	0.000781804
3	rs131736	51045433	T,T	C,C	0.355865,0.160714	-0.0150674,-0.016669	0.0041296,0.0116392	3.579,0.81787	0.000502356	0.000900371
3	rs181184416	51180327	NA,T	NA,C	NA,0.93254	NA,-0.0286045	NA,0.017043	NA,1.03024	0.000497936	0.000822517
3	rs68097952	50736787	G,G	A,A	0.714712,0.761905	-0.0129196,-0.0068735	0.00437857,0.0100364	2.49879,0.306771	0.000497253	0.000700191
3	rs73187272	50667565	A,A	G,G	0.859841,0.979167	-0.0134,0.0570773	0.00569534,0.0299292	1.72972,1.24787	0.000494751	0.000841134
3	rs79535986	51146737	NA,T	NA,A	NA,0.895833	NA,0.0243004	NA,0.0139934	NA,1.08373	0.000493173	0.000786976
3	rs28427872	50800240	NA,T	NA,C	NA,0.981151	NA,0.055314	NA,0.0314332	NA,1.10539	0.000484025	0.000827414
3	rs75406809	50634974	NA,A	NA,G	NA,0.928571	NA,-0.0293996	NA,0.0165981	NA,1.11624	0.000476617	0.000782863
3	rs117826045	50630188	T,NA	G,NA	0.984095,NA	-0.0345197,NA	0.0158037,NA	1.53847,NA	0.000472947	0.00079926
3	rs128941	50944163	A,A	G,G	0.365805,0.263889	-0.0104425,-0.00898903	0.00410491,0.00969886	1.96011,0.450967	0.000465046	0.000676125
3	rs76879368	50617862	NA,T	NA,C	NA,0.934524	NA,-0.0298278	NA,0.0172809	NA,1.07398	0.000464863	0.000748147
3	rs3219201	51043278	A,A	G,G	0.312127,0.150794	-0.0112575,-0.0133867	0.00426697,0.0119455	2.07922,0.580975	0.000464784	0.000818575
3	rs144903902	50767050	NA,C	NA,G	NA,0.982143	NA,0.0535664	NA,0.0322783	NA,1.01318	0.00046343	0.00075815
3	rs762672	51064818	C,C	T,T	0.228628,0.024802	-0.0141719,-0.0511926	0.00470807,0.0274861	2.58314,1.20388	0.000454293	0.00059127
3	rs118045310	51112019	G,NA	C,NA	0.927435,NA	-0.0138617,NA	0.00762141,NA	1.16151,NA	0.000453539	0.000696897
3	rs79314756	51176734	NA,T	NA,C	NA,0.983135	NA,-0.0525877	NA,0.0331973	NA,0.946263	0.000441342	0.0007511
3	rs5770814	51125913	G,NA	A,NA	0.065606,NA	0.028056,NA	0.00798551,NA	3.35412,NA	0.000440702	0.000884783
3	rs147363989	50679178	A,NA	G,NA	0.983101,NA	0.0263139,NA	0.0153396,NA	1.06415,NA	0.00043799	0.000518109
3	rs141647829	50941759	NA,T	NA,C	NA,0.964286	NA,-0.0362078	NA,0.0230345	NA,0.935635	0.000432112	0.000680917
3	rs187661830	50917095	NA,T	NA,G	NA,0.97123	NA,-0.0423453	NA,0.0255725	NA,1.00991	0.000431281	0.000681532
3	rs73891281	51000098	A,NA	G,NA	0.919483,NA	0.0123756,NA	0.00726648,NA	1.05282,NA	0.000431134	0.000604584
3	rs762674	51063987	C,C	G,G	0.229622,0.024802	-0.0142388,-0.0493233	0.0047009,0.0274861	2.61012,1.13825	0.00042932	0.000553814
3	rs9628177	50999490	A,NA	G,NA	0.919483,NA	0.0123303,NA	0.00726648,NA	1.0471,NA	0.000425992	0.000597624
3	rs62241243	50763342	C,C	T,T	0.59841,0.621032	0.00703686,0.0135754	0.00403319,0.0088114	1.09135,0.908693	0.000425381	0.000459376
3	rs67447900	50762876	G,G	A,A	0.59841,0.62004	0.00712336,0.0132796	0.00403319,0.00880693	1.11146,0.880779	0.00042352	0.000457188
3	rs6010123	50948391	G,NA	A,NA	0.968191,NA	0.0220577,NA	0.0112664,NA	1.29888,NA	0.000419358	0.000617077
3	rs1140555	51045190	T,T	C,C	0.356859,0.160714	-0.0148738,-0.0159603	0.00412703,0.0116392	3.50394,0.768798	0.000417366	0.000745073
3	rs9628178	50999538	G,NA	A,NA	0.919483,NA	0.0122442,NA	0.00726648,NA	1.03629,NA	0.000416435	0.000584682
3	rs77452243	51134387	A,NA	G,NA	0.959245,NA	0.0261959,NA	0.00999958,NA	2.05549,NA	0.000415081	0.000569123
3	rs35826039	51046163	T,T	C,C	0.625249,0.725198	-0.0134381,-0.0117572	0.00408453,0.00957558	2.9992,0.658549	0.000413285	0.000656749
3	rs5771212	50622214	C,C	A,A	0.612326,0.545635	0.012717,0.00132996	0.00405803,0.00858518	2.76303,0.057055	0.000411214	0.000637278
```
