## Supplementary material for "Characterization of shared and ancestry-specific signals driving complex traits using multi-ancestry fine-mapping": susiex_nc3.cs80.snp

```
BP	SNP	PIP(CS1)	LogBF(CS1,Pop1)	LogBF(CS1,Pop2)	PIP(CS2)	LogBF(CS2,Pop1)	LogBF(CS2,Pop2)	PIP(CS3)	LogBF(CS3,Pop1)	LogBF(CS3,Pop2)
50609904	rs6010195	1.90498e-07	-1.6356	-0.391589	4.4147e-05	-1.34125	-0.344251	7.34415e-05	-1.26816	-0.390319
50610354	rs62239297	1.48733e-07	-1.76926	-0.505422	2.704e-05	-1.76291	-0.412801	4.67922e-05	-1.69806	-0.411198
50610598	rs118178636	2.93816e-06	0.708703	-1.51298e-10	0.000227183	-0.0472745	-1.51298e-10	0.000533272	0.324061	-1.51298e-10
50610628	rs6010198	2.84465e-07	-0.771932	-0.854291	3.29249e-05	-1.14625	-0.832552	6.32176e-05	-0.96307	-0.845318
50610863	rs76673347	3.71456e-07	-1.76982	0.410413	6.23116e-05	-1.76948	0.428595	0.000109563	-1.75482	0.496351
50611220	rs142911435	7.66064e-07	-1.3877e-10	-0.635569	0.000131221	-1.3877e-10	-0.596147	0.000204002	-1.3877e-10	-0.636839
50611546	rs139948926	2.68353e-07	-1.71686	0.0323278	4.67063e-05	-1.7058	0.0766459	0.000100675	-1.65297	0.309896
50611915	rs73187233	2.05645e-07	-0.959475	-0.99121	5.70581e-05	-0.427022	-1.00194	0.000134203	-0.0544811	-1.00114
50612184	rs9680643	8.67453e-08	-1.72525	-1.0886	1.40734e-05	-1.73394	-1.0948	2.4126e-05	-1.68211	-1.08957
50613093	rs4838858	2.3741e-07	-1.67558	-0.13147	3.85318e-05	-1.65674	-0.164808	7.08632e-05	-1.57758	-0.116643
50613202	rs4838859	1.59649e-07	-1.20017	-1.00369	2.61728e-05	-1.21086	-0.997448	4.5415e-05	-1.12764	-1.01149
50613314	rs75549088	2.39493e-07	-1.79831	-1.51298e-10	3.9961e-05	-1.78513	-1.51298e-10	6.38376e-05	-1.79863	-1.51298e-10
50613714	rs2294397	1.12768e-07	-1.45664	-1.09486	1.77311e-05	-1.49651	-1.1012	2.77552e-05	-1.55244	-1.07911
50614189	rs138833960	8.23412e-07	-1.3877e-10	-0.563378	0.000137199	-1.3877e-10	-0.551595	0.000199544	-1.3877e-10	-0.658937
50614386	rs182716744	3.27654e-07	-1.48488	-1.51298e-10	7.18595e-05	-1.19832	-1.51298e-10	0.000159559	-0.882559	-1.51298e-10
50614476	rs5771204	1.07369e-07	-1.73259	-0.867982	1.67589e-05	-1.78626	-0.867837	2.87099e-05	-1.79874	-0.798989
50616806	rs5771206	1.54393e-07	-1.16219	-1.07515	2.61764e-05	-1.12358	-1.08459	4.45062e-05	-1.08451	-1.07483
50617726	rs73187236	1.56333e-07	-1.67135	-0.553497	2.76462e-05	-1.54881	-0.604729	4.69717e-05	-1.55414	-0.551288
50617862	rs76879368	1.62798e-06	-1.3877e-10	0.11826	0.000281788	-1.3877e-10	0.168126	0.000464863	-1.3877e-10	0.186772
50617884	rs9617114	1.97588e-07	-1.53165	-0.459006	5.76045e-05	-0.913857	-0.505572	8.88555e-05	-1.06885	-0.399108
50617968	rs7292533	2.92012e-07	-1.72487	0.124831	6.11485e-05	-1.41062	0.0508968	0.000101576	-1.4999	0.165735
50618045	rs149932269	2.60174e-06	0.5871	-1.51298e-10	0.000255025	0.068333	-1.51298e-10	0.00061587	0.468065	-1.51298e-10
50618066	rs9628302	8.92486e-07	-1.3877e-10	-0.482824	0.00014504	-1.3877e-10	-0.496018	0.000213573	-1.3877e-10	-0.590992
50618278	rs6010152	1.24487e-07	-1.6639	-0.78873	2.13828e-05	-1.58618	-0.824261	3.85205e-05	-1.51802	-0.785762
50618641	rs11913282	8.49039e-08	-1.79853	-1.03678	1.37518e-05	-1.79877	-1.05309	2.33671e-05	-1.78245	-1.02119
50618738	rs2295226	2.57589e-07	-1.63413	-0.0913339	6.39487e-05	-1.16431	-0.150637	0.000101517	-1.31916	-0.0155842
50618784	rs185976370	4.7555e-07	-1.3877e-10	-1.11236	7.81919e-05	-1.3877e-10	-1.11386	0.000126951	-1.3877e-10	-1.11117
50618797	rs2295225	3.20991e-07	-0.715359	-0.790062	5.8439e-05	-0.627428	-0.777618	0.000109559	-0.453951	-0.804556
50618958	rs77371730	1.7334e-06	0.181004	-1.51298e-10	0.000117268	-0.70857	-1.51298e-10	0.000224224	-0.542327	-1.51298e-10
50619422	rs75222915	3.00175e-06	-1.3877e-10	0.730115	0.000532605	-1.3877e-10	0.804751	0.000880759	-1.3877e-10	0.825814
50619907	rs76085806	2.50151e-07	-1.75477	-1.51298e-10	4.27707e-05	-1.71718	-1.51298e-10	6.75973e-05	-1.7414	-1.51298e-10
50619920	rs5771209	1.48671e-07	-1.43242	-0.842677	3.67668e-05	-1.03924	-0.8292	6.42283e-05	-1.04323	-0.749296
50620200	rs28479153	4.26032e-07	-1.22232	-1.51298e-10	0.000115823	-0.720967	-1.51298e-10	0.000196947	-0.672034	-1.51298e-10
50620347	rs144417902	2.49636e-06	-1.3877e-10	0.545756	0.00045549	-1.3877e-10	0.648345	0.000743949	-1.3877e-10	0.657002
50620438	rs77861894	2.03285e-06	-1.3877e-10	0.34036	0.000365223	-1.3877e-10	0.427477	0.0005804	-1.3877e-10	0.408747
50620456	rs2340604	1.72005e-07	-1.43797	-0.691342	2.17782e-05	-1.70554	-0.686578	3.74975e-05	-1.6588	-0.671892
50620508	rs56149983	1.77596e-07	-1.32774	-0.769581	3.09895e-05	-1.25318	-0.786196	4.63891e-05	-1.38931	-0.728598
50620567	rs8140537	2.3399e-07	-1.04774	-0.77382	4.353e-05	-0.901148	-0.798432	9.34351e-05	-0.678344	-0.739359
50620583	rs34353679	1.62534e-06	0.116635	-1.51298e-10	0.000149879	-0.463199	-1.51298e-10	0.000212321	-0.596873	-1.51298e-10
50620867	rs8137535	1.78937e-07	-1.29701	-0.79279	3.22958e-05	-1.17959	-0.8185	6.79802e-05	-0.972338	-0.763416
50621107	rs117327817	8.19502e-08	-1.76157	-1.10915	1.6221e-05	-1.57853	-1.10819	2.24806e-05	-1.72861	-1.11371
50621268	rs13053855	7.37889e-07	-0.191995	-0.481046	5.2997e-05	-1.02494	-0.477852	0.000107119	-0.82605	-0.454981
50621278	rs118183276	2.49256e-06	-1.3877e-10	0.544233	0.000450523	-1.3877e-10	0.63738	0.000709636	-1.3877e-10	0.609781
50621366	rs13056445	4.88074e-07	0.00347918	-1.08985	3.22022e-05	-0.906564	-1.09443	6.50192e-05	-0.691728	-1.08856
50621413	rs80196623	2.60051e-06	-1.3877e-10	0.58663	0.000470584	-1.3877e-10	0.680944	0.00074098	-1.3877e-10	0.653003
50621433	rs9617115	4.51963e-07	-0.0710894	-1.09214	3.02956e-05	-0.965537	-1.09649	6.07098e-05	-0.757946	-1.09092
50621973	rs9617116	1.84518e-07	-1.25577	-0.80332	3.42098e-05	-1.11277	-0.827745	6.99746e-05	-0.936266	-0.770572
50622079	rs117599373	2.43591e-06	-1.3877e-10	0.521241	0.000440002	-1.3877e-10	0.613749	0.000693193	-1.3877e-10	0.586337
50622197	rs28708629	2.01863e-07	-1.17975	-0.789492	1.93296e-05	-1.67959	-0.831807	3.43318e-05	-1.6517	-0.7672
50622214	rs5771212	4.93981e-06	2.33912	-1.11088	0.000221218	1.03956	-1.11344	0.000411214	1.17174	-1.10759
50622227	rs5771213	4.63836e-06	2.27452	-1.10924	0.000209878	0.986096	-1.1126	0.000390451	1.11704	-1.10471
50622404	rs41283477	1.65178e-07	-1.70339	-0.466426	2.42056e-05	-1.79836	-0.488091	3.71134e-05	-1.79688	-0.544118
50622562	rs75711073	2.04683e-06	-1.3877e-10	0.347212	0.000370298	-1.3877e-10	0.441279	0.000588208	-1.3877e-10	0.42211
50624082	rs41283479	1.84297e-06	1.06201	-0.819712	9.03085e-05	-0.19175	-0.778048	0.00017569	-0.038771	-0.747479
50624110	rs9617117	2.36101e-07	-1.79432	-0.0182555	4.03072e-05	-1.67341	-0.103086	7.33828e-05	-1.72768	0.0683947
50624909	rs4838860	2.12235e-06	1.27649	-0.893042	9.86562e-05	0.0206282	-0.902017	0.000219045	0.287793	-0.853486
50625079	rs13054650	1.95206e-07	-0.933385	-1.0694	1.66466e-05	-1.57681	-1.08401	2.7673e-05	-1.5719	-1.06261
50625166	rs7288889	2.91898e-07	-0.630137	-0.970294	5.38276e-05	-0.518042	-0.9692	9.96322e-05	-0.375324	-0.97816
50625271	rs73187244	8.68228e-07	-0.359336	-0.151044	9.59117e-05	-0.746952	-0.16265	0.000145266	-0.890079	-0.086327
50625449	rs73187245	8.50522e-07	-0.35649	-0.174494	9.48185e-05	-0.732726	-0.188339	0.00014561	-0.871212	-0.102823
50625800	rs738338	1.28671e-07	-1.79817	-0.621403	2.34549e-05	-1.63932	-0.678631	3.95251e-05	-1.70075	-0.57728
50626791	rs5771215	1.23072e-07	-1.42071	-1.04336	1.43261e-05	-1.74897	-1.06198	2.39346e-05	-1.74395	-1.03569
50627188	rs11912419	7.00513e-07	-0.42159	-0.303432	8.41009e-05	-0.698762	-0.34225	0.000128748	-0.862123	-0.234988
50627253	rs1555050	3.38179e-07	-0.544557	-0.908701	6.64159e-05	-0.368267	-0.908827	0.00012412	-0.217536	-0.916185
50627704	rs5771217	1.19066e-07	-1.45747	-1.03969	1.44195e-05	-1.74742	-1.05702	2.39682e-05	-1.74704	-1.0312
50628451	rs4838812	2.40293e-07	-0.83902	-0.955953	5.35015e-05	-0.535543	-0.957778	0.000102664	-0.360791	-0.962716
50628937	rs75107793	3.71684e-07	-1.35879	-1.51298e-10	5.39959e-05	-1.48412	-1.51298e-10	7.23856e-05	-1.67296	-1.51298e-10
50628996	rs56036086	9.78018e-07	-0.316492	-0.074814	9.00346e-05	-0.853749	-0.119086	0.000153528	-0.858063	-0.0630222
50629104	rs151004894	8.01027e-08	-1.79456	-1.09896	1.43152e-05	-1.71116	-1.10055	2.18554e-05	-1.78826	-1.08227
50629292	rs732405	9.93118e-07	0.532128	-0.908113	0.000132285	0.322126	-0.910196	0.000280134	0.596141	-0.915843
50629859	rs185163915	9.9245e-07	-1.3877e-10	-0.376658	0.000166219	-1.3877e-10	-0.359724	0.000246653	-1.3877e-10	-0.446987
50629872	rs73187247	5.91312e-07	-0.383362	-0.511129	5.66183e-05	-0.906987	-0.529711	9.19721e-05	-0.911178	-0.522308
50630113	rs974570	1.13372e-05	2.29503	-0.236023	0.00115607	1.77311	-0.193361	0.00375365	2.42225	-0.146736
50630164	rs143407472	2.57727e-07	-1.72493	-1.51298e-10	4.65228e-05	-1.63309	-1.51298e-10	6.90904e-05	-1.71955	-1.51298e-10
50630188	rs117826045	1.90386e-06	0.274803	-1.51298e-10	0.000324564	0.309454	-1.51298e-10	0.000472947	0.204013	-1.51298e-10
50630670	rs738339	1.2859e-07	-1.79191	-0.6283	2.1519e-05	-1.75588	-0.648217	3.44684e-05	-1.74443	-0.670498
50630794	rs56308603	5.85506e-07	-0.351558	-0.5528	7.10808e-05	-0.636081	-0.573132	0.000103795	-0.804216	-0.508333
50630973	rs760756	1.60021e-07	-1.67205	-0.529483	3.30705e-05	-1.37732	-0.597071	5.47412e-05	-1.47117	-0.481183
50631146	rs2341366	1.70395e-07	-1.59476	-0.543955	3.97565e-05	-1.18489	-0.605363	6.34158e-05	-1.30919	-0.496066
50631226	rs2341367	6.04016e-07	0.0101924	-0.883426	7.93238e-05	-0.213861	-0.885631	0.000154384	-0.0239165	-0.891611
50631907	rs148680758	4.52572e-07	-1.16189	-1.51298e-10	6.56317e-05	-1.28897	-1.51298e-10	0.000210115	-0.607316	-1.51298e-10
50631945	rs77316590	2.04012e-06	-1.3877e-10	0.343931	0.000367951	-1.3877e-10	0.434919	0.000590084	-1.3877e-10	0.425295
50632505	rs732710	1.51873e-07	-1.64922	-0.604574	3.23798e-05	-1.33646	-0.65903	5.26305e-05	-1.43504	-0.556633
50632869	rs4838813	2.42702e-07	-1.785	-1.51298e-10	4.16215e-05	-1.74441	-1.51298e-10	6.38328e-05	-1.7987	-1.51298e-10
50632963	rs6537637	8.31526e-08	-1.76723	-1.08893	1.56447e-05	-1.6319	-1.091	2.29713e-05	-1.75248	-1.06824
50632964	rs6537638	8.31836e-08	-1.76723	-1.08855	1.56503e-05	-1.6319	-1.09064	2.29829e-05	-1.75248	-1.06774
50633048	rs730559	1.6021e-07	-1.67127	-0.529079	3.38946e-05	-1.37107	-0.578708	5.57862e-05	-1.46443	-0.46901
50633436	rs145870754	4.49134e-07	-1.16951	-1.51298e-10	8.48844e-05	-1.03174	-1.51298e-10	0.000191951	-0.697729	-1.51298e-10
50633686	rs6537639	7.25256e-07	-0.131586	-0.558724	9.13901e-05	-0.378944	-0.578948	0.000130964	-0.565562	-0.514488
50633852	rs117069858	4.94657e-07	-1.3877e-10	-1.07297	8.35414e-05	-1.3877e-10	-1.04769	0.000131167	-1.3877e-10	-1.0785
50633890	rs9617045	1.4514e-07	-1.64922	-0.649918	3.08507e-05	-1.33646	-0.707407	4.99393e-05	-1.43504	-0.60912
50634526	rs73187249	3.91011e-07	-0.630395	-0.677705	3.87227e-05	-1.11655	-0.70005	6.35421e-05	-1.11395	-0.689322
50634544	rs5771093	2.53611e-06	1.44119	-0.879637	0.000113082	0.140301	-0.885219	0.000225218	0.301991	-0.839892
50634552	rs73187250	3.66511e-07	-0.677996	-0.69481	3.75409e-05	-1.13732	-0.710281	6.0942e-05	-1.14093	-0.704123
50634587	rs12152137	1.08107e-07	-1.6529	-0.940806	2.46955e-05	-1.28619	-0.980216	3.64453e-05	-1.44108	-0.918076
50634899	rs141511494	2.58193e-07	-1.72313	-1.51298e-10	4.03983e-05	-1.77424	-1.51298e-10	6.79328e-05	-1.73645	-1.51298e-10
50634951	rs77364321	8.73129e-08	-1.78794	-1.01939	1.54106e-05	-1.73072	-1.00726	2.41664e-05	-1.79218	-0.977828
50634974	rs75406809	1.65127e-06	-1.3877e-10	0.132464	0.000304741	-1.3877e-10	0.246433	0.000476617	-1.3877e-10	0.211743
50635120	rs4084289	4.66315e-07	-0.103233	-1.02874	6.17309e-05	-0.319913	-1.03033	0.000119432	-0.13625	-1.03597
50635193	rs4084288	3.70918e-07	-1.63835	0.277492	7.68157e-05	-1.37228	0.240656	0.000131731	-1.45276	0.378549
50635332	rs9628304	2.4091e-06	1.38703	-0.876857	0.00010863	0.0984569	-0.883537	0.000216267	0.258428	-0.836885
50635407	rs137919095	2.58481e-07	-1.72201	-1.51298e-10	4.67264e-05	-1.62872	-1.51298e-10	6.92999e-05	-1.71653	-1.51298e-10
50635627	rs5771095	1.44052e-06	0.907538	-0.911615	7.28307e-05	-0.267111	-0.917781	0.000142217	-0.123047	-0.874571
50635795	rs112280002	2.43783e-07	-1.78056	-1.51298e-10	4.02153e-05	-1.77878	-1.51298e-10	6.52408e-05	-1.77688	-1.51298e-10
50635848	rs2272844	1.2876e-07	-1.68082	-0.738063	2.677e-05	-1.39344	-0.792305	4.31752e-05	-1.48537	-0.704333
50636086	rs117073176	8.82238e-08	-1.78794	-1.00902	1.55812e-05	-1.73072	-0.996249	2.44679e-05	-1.79218	-0.965429
50636097	rs115013776	8.79018e-08	-1.78917	-1.01144	1.52985e-05	-1.74645	-0.998822	2.43973e-05	-1.79218	-0.968321
50637193	rs3747941	8.7944e-08	-1.7273	-1.07283	1.49972e-05	-1.71392	-1.05125	2.69929e-05	-1.58184	-1.07756
50637597	rs8238	8.39096e-07	0.111025	-0.655535	5.19281e-05	-0.871174	-0.651995	0.000103288	-0.690779	-0.626675
50637625	rs55810238	2.3948e-07	-1.79836	-1.51298e-10	3.96938e-05	-1.79183	-1.51298e-10	6.67333e-05	-1.75427	-1.51298e-10
50637922	rs6712	3.52013e-07	-0.655815	-0.757352	3.73517e-05	-1.08008	-0.772571	6.23233e-05	-1.05296	-0.769677
50638086	rs2272845	1.11368e-07	-1.79878	-0.765211	2.12466e-05	-1.58715	-0.829678	3.42264e-05	-1.6748	-0.747171
50638110	rs41283481	3.02014e-06	0.736224	-1.51298e-10	0.000254676	0.0669613	-1.51298e-10	0.000546186	0.347989	-1.51298e-10
50638502	rs5771096	2.68364e-07	-1.68449	-1.51298e-10	4.49982e-05	-1.66641	-1.51298e-10	7.33659e-05	-1.65951	-1.51298e-10
50638520	rs77281844	7.45836e-07	-1.3877e-10	-0.662329	0.000127271	-1.3877e-10	-0.626712	0.000202737	-1.3877e-10	-0.643063
50638523	rs80085713	8.2062e-07	-1.3877e-10	-0.566774	0.000141653	-1.3877e-10	-0.519649	0.000223989	-1.3877e-10	-0.543372
50638612	rs73893138	6.12484e-07	-1.3877e-10	-0.859312	0.00010679	-1.3877e-10	-0.802165	0.000168262	-1.3877e-10	-0.829451
50638811	rs151311757	2.51392e-07	-1.74982	-1.51298e-10	3.98379e-05	-1.78821	-1.51298e-10	6.63242e-05	-1.76042	-1.51298e-10
50638953	rs1009610	1.57468e-07	-1.1545	-1.06311	1.67782e-05	-1.57109	-1.08186	3.29186e-05	-1.41765	-1.04328
50639059	rs28668373	2.15376e-06	1.20538	-0.807245	0.000105428	0.000432033	-0.815434	0.000205429	0.128283	-0.758155
50639250	rs140544546	7.42974e-07	-1.3877e-10	-0.666173	0.000130387	-1.3877e-10	-0.602521	0.000206494	-1.3877e-10	-0.624698
50639473	rs5771225	1.67432e-07	-1.0909	-1.06536	1.73124e-05	-1.53799	-1.08362	3.39064e-05	-1.38688	-1.04449
50639528	rs5771226	1.65174e-07	-1.10448	-1.06536	1.71708e-05	-1.5462	-1.08362	3.35576e-05	-1.39722	-1.04449
50639636	rs6010201	1.5186e-07	-1.18187	-1.07201	1.63175e-05	-1.59197	-1.08882	3.14046e-05	-1.45553	-1.05249
50639778	rs3747942	1.20242e-07	-1.41693	-1.07039	1.44796e-05	-1.71273	-1.08756	2.64297e-05	-1.62995	-1.05053
50639965	rs2272846	1.57912e-07	-1.1444	-1.07039	1.67001e-05	-1.57005	-1.08756	3.23623e-05	-1.42744	-1.05053
50640843	rs74833777	7.56624e-07	-1.3877e-10	-0.647969	0.000122545	-1.3877e-10	-0.664552	0.000188827	-1.3877e-10	-0.714139
50641351	rs4395345	3.97367e-07	-0.238987	-1.05299	5.01558e-05	-0.503829	-1.05407	9.9218e-05	-0.28865	-1.069
50641436	rs79753353	9.23807e-07	-1.3877e-10	-0.448332	0.000168736	-1.3877e-10	-0.344696	0.000258603	-1.3877e-10	-0.399676
50642072	rs139728223	5.16407e-07	-1.3877e-10	-1.02994	8.52265e-05	-1.3877e-10	-1.02772	0.000134981	-1.3877e-10	-1.04984
50642359	rs73187254	6.51093e-07	-0.0317243	-0.766457	7.71528e-05	-0.335878	-0.791363	0.000106253	-0.561209	-0.727942
50642548	rs73187255	2.39586e-07	-1.79792	-1.51298e-10	3.99521e-05	-1.78535	-1.51298e-10	6.77662e-05	-1.73891	-1.51298e-10
50642565	rs77057707	8.7167e-07	-1.3877e-10	-0.506424	0.000158283	-1.3877e-10	-0.408644	0.000244098	-1.3877e-10	-0.457401
50642777	rs4838861	1.75735e-07	-1.0402	-1.06766	2.11634e-05	-1.33626	-1.0845	3.77353e-05	-1.27682	-1.04755
50642793	rs4838814	1.97383e-07	-0.933355	-1.05833	2.33519e-05	-1.2456	-1.07675	4.20126e-05	-1.17987	-1.03713
50642817	rs9617047	2.98982e-07	-1.57645	-1.51298e-10	4.6696e-05	-1.62937	-1.51298e-10	7.57914e-05	-1.62699	-1.51298e-10
50643553	rs371891505	5.03923e-07	-1.3877e-10	-1.05441	8.25465e-05	-1.3877e-10	-1.05967	0.000132091	-1.3877e-10	-1.07148
50643629	rs4838862	3.93286e-07	-0.197585	-1.10471	4.0882e-05	-0.668354	-1.09399	7.51174e-05	-0.524855	-1.11106
50643826	rs75034459	8.75967e-07	-1.3877e-10	-0.501506	0.000158795	-1.3877e-10	-0.405418	0.000242643	-1.3877e-10	-0.463381
50644177	rs6010202	2.40426e-06	1.52549	-1.01732	0.000186666	0.775664	-1.01937	0.000273996	0.647459	-0.989316
50644480	rs56109781	1.57055e-07	-1.1546	-1.06564	1.88247e-05	-1.44841	-1.08945	3.47516e-05	-1.35158	-1.05517
50644658	rs2294398	5.1996e-07	-1.3877e-10	-1.02308	8.71498e-05	-1.3877e-10	-1.0054	0.000151242	-1.3877e-10	-0.936089
50644969	rs2294399	2.72083e-06	1.62685	-0.994987	0.000201195	0.828298	-0.997055	0.000296115	0.699193	-0.963415
50645219	rs11913090	8.12019e-07	0.149964	-0.727275	0.000106596	-0.0431551	-0.760832	0.000132841	-0.38883	-0.676989
50645650	rs55914750	2.67154e-06	1.6078	-0.994222	0.000210444	0.873029	-0.996838	0.00030401	0.725682	-0.963592
50646202	rs2272847	1.33747e-05	2.90516	-0.68087	0.00106367	2.16801	-0.67156	0.00172515	2.16191	-0.66381
50646318	rs2272848	1.09405e-05	2.7111	-0.68771	0.000684892	1.72294	-0.666704	0.0013588	1.95971	-0.700325
50646675	rs149039121	1.29357e-07	-1.70849	-0.705769	2.1703e-05	-1.79865	-0.596931	3.44414e-05	-1.7939	-0.621814
50646936	rs5771102	4.40394e-06	1.79388	-0.680457	0.000629004	1.64225	-0.671143	0.000976806	1.59271	-0.66339
50646944	rs117080345	8.6565e-07	-1.3877e-10	-0.513354	0.000136865	-1.3877e-10	-0.554035	0.000223813	-1.3877e-10	-0.54416
50647274	rs2272850	7.02479e-07	-1.3877e-10	-0.722219	0.000128369	-1.3877e-10	-0.61812	0.000202345	-1.3877e-10	-0.644997
50647375	rs760743	2.83925e-06	1.67808	-1.00362	0.000213937	0.898459	-1.00581	0.000328849	0.814443	-0.973813
50647410	rs142151439	5.58162e-07	-1.3877e-10	-0.952184	9.28287e-05	-1.3877e-10	-0.942274	0.000135418	-1.3877e-10	-1.04661
50647448	rs55958053	1.18123e-06	-0.0116232	-0.1909	0.00012302	-0.446756	-0.213929	0.000179712	-0.558871	-0.204745
50647966	rs4602327	2.51283e-06	1.54278	-0.990445	0.000238119	0.990804	-0.991064	0.000319596	0.770775	-0.958688
50647969	rs4611754	1.19702e-07	-1.61722	-0.874607	2.09115e-05	-1.51121	-0.921518	3.74273e-05	-1.48079	-0.851782
50648002	rs116517135	1.7322e-07	-1.04097	-1.0813	2.51039e-05	-1.17181	-1.07819	4.46286e-05	-1.10691	-1.04969
50648099	rs142897683	7.02492e-07	-0.722201	-1.51298e-10	9.78549e-05	-0.889544	-1.51298e-10	0.000375377	-0.0270386	-1.51298e-10
50648223	rs140144566	8.10335e-08	-1.76918	-1.11279	1.49679e-05	-1.65357	-1.11355	2.19019e-05	-1.76186	-1.10654
50648481	rs73187260	2.43566e-07	-1.78145	-1.51298e-10	3.9542e-05	-1.79567	-1.51298e-10	6.4474e-05	-1.78871	-1.51298e-10
50648482	rs62239322	2.54673e-06	0.565732	-1.51298e-10	0.000246241	0.0332793	-1.51298e-10	0.000609919	0.458356	-1.51298e-10
50648577	rs2294401	1.27932e-07	-1.58886	-0.836475	2.25982e-05	-1.46981	-0.885353	4.05893e-05	-1.43485	-0.816621
50649297	rs36098069	2.4637e-07	-1.77	-1.51298e-10	3.94174e-05	-1.79882	-1.51298e-10	6.46439e-05	-1.78608	-1.51298e-10
50649545	rs4838863	9.017e-08	-1.675	-1.10014	1.46835e-05	-1.69203	-1.09427	2.37379e-05	-1.67807	-1.10983
50649560	rs7292228	2.73586e-06	1.53901	-0.901639	0.000206767	0.761934	-0.903369	0.00030928	0.636634	-0.857358
50649641	rs76840692	4.95199e-07	-1.3877e-10	-1.07188	8.07618e-05	-1.3877e-10	-1.08153	0.000131591	-1.3877e-10	-1.07527
50650418	rs75505866	3.36925e-07	-1.45697	-1.51298e-10	4.22313e-05	-1.72987	-1.51298e-10	6.76289e-05	-1.74094	-1.51298e-10
50650421	rs142742216	5.8405e-07	-1.3877e-10	-0.906848	0.000101636	-1.3877e-10	-0.851634	0.000156918	-1.3877e-10	-0.899245
50650473	rs77350583	9.49066e-07	-1.3877e-10	-0.421356	0.000175074	-1.3877e-10	-0.307818	0.000279527	-1.3877e-10	-0.321873
50650597	rs5771237	1.17334e-05	2.83801	-0.744649	0.00096901	2.13929	-0.736047	0.00150955	2.09348	-0.728883
50651785	rs73187263	9.51062e-07	-0.419256	-1.51298e-10	0.00012421	-0.651055	-1.51298e-10	0.0001874	-0.721725	-1.51298e-10
50651839	rs5771104	2.4637e-06	1.52133	-0.988749	0.000194995	0.79652	-0.996574	0.000283908	0.651328	-0.957649
50652427	rs11703673	6.72101e-07	0.26692	-1.03335	6.6414e-05	-0.234693	-1.04243	8.92508e-05	-0.411253	-1.05227
50652546	rs5771238	1.6458e-07	-1.13252	-1.04092	2.5148e-05	-1.20576	-1.04249	4.40869e-05	-1.1718	-0.997008
50652678	rs143617749	3.86609e-07	-1.31942	-1.51298e-10	6.14182e-05	-1.35532	-1.51298e-10	0.000209847	-0.60859	-1.51298e-10
50652771	rs4293651	8.06937e-08	-1.77265	-1.11352	1.51219e-05	-1.64304	-1.11385	2.17184e-05	-1.76753	-1.10928
50652866	rs2013437	2.6095e-06	1.55102	-0.960943	0.000205545	0.822774	-0.970138	0.000300888	0.676839	-0.925071
50653018	rs13058530	1.24443e-07	-1.74464	-0.70835	1.98414e-05	-1.7131	-0.772164	3.41758e-05	-1.73964	-0.683809
50653099	rs2013430	1.22389e-05	2.88591	-0.75037	0.000966499	2.14026	-0.73961	0.00149481	2.09507	-0.740287
50653512	rs142133008	3.85515e-07	-1.32225	-1.51298e-10	6.12511e-05	-1.35805	-1.51298e-10	0.000208912	-0.613058	-1.51298e-10
50653591	rs562785482	5.88978e-07	-1.3877e-10	-0.898445	9.81062e-05	-1.3877e-10	-0.886979	0.000163531	-1.3877e-10	-0.85797
50653858	rs149922172	5.5835e-07	-1.3877e-10	-0.951849	9.65831e-05	-1.3877e-10	-0.902626	0.000149883	-1.3877e-10	-0.945115
50653895	rs909687	3.70471e-06	1.76148	-0.820956	0.000519406	1.58976	-0.810107	0.000750397	1.46355	-0.797919
50654186	rs117539518	4.91183e-07	-1.08002	-1.51298e-10	5.0978e-05	-1.54164	-1.51298e-10	9.43627e-05	-1.40783	-1.51298e-10
50654428	rs2294402	2.93651e-06	1.79385	-1.08571	0.00019043	0.842072	-1.06582	0.000279044	0.762776	-1.08638
50654577	rs79019062	8.00421e-07	-1.3877e-10	-0.591697	0.000145096	-1.3877e-10	-0.495633	0.00023217	-1.3877e-10	-0.507503
50654888	rs2038049	2.76667e-06	1.6078	-0.959231	0.000216242	0.873029	-0.96966	0.000314774	0.725682	-0.928798
50654906	rs143358267	2.81252e-07	-1.63758	-1.51298e-10	4.19331e-05	-1.73695	-1.51298e-10	7.31779e-05	-1.66208	-1.51298e-10
50654990	rs75962939	5.30526e-07	-1.3877e-10	-1.00296	8.86212e-05	-1.3877e-10	-0.988659	0.000144609	-1.3877e-10	-0.980938
50655098	rs2272851	3.75022e-06	1.7838	-0.83106	0.000687745	1.87988	-0.819495	0.000972223	1.73557	-0.810951
50655370	rs77548543	1.54435e-06	-1.3877e-10	0.0655257	0.000252042	-1.3877e-10	0.0565675	0.000391561	-1.3877e-10	0.0151701
50655543	rs34163881	3.87144e-07	-1.31804	-1.51298e-10	7.19717e-05	-1.19676	-1.51298e-10	0.000157206	-0.897414	-1.51298e-10
50655676	rs2272852	8.03857e-08	-1.77613	-1.11387	1.3895e-05	-1.72764	-1.11386	2.11238e-05	-1.79544	-1.10913
50655799	rs146013649	4.76539e-07	-1.3877e-10	-1.11028	7.85384e-05	-1.3877e-10	-1.10944	0.000126753	-1.3877e-10	-1.11273
50655822	rs2272853	6.10296e-07	-1.3877e-10	-0.862891	9.37938e-05	-1.3877e-10	-0.931931	0.000159946	-1.3877e-10	-0.880134
50656053	rs2281116	9.55636e-08	-1.7609	-0.956139	1.47039e-05	-1.78893	-0.995989	2.50841e-05	-1.78901	-0.943731
50656072	rs2281117	8.0343e-07	-1.3877e-10	-0.587945	0.00014569	-1.3877e-10	-0.491551	0.00023311	-1.3877e-10	-0.50346
50656096	rs2038050	1.12166e-07	-1.62113	-0.935727	1.95506e-05	-1.59413	-0.905895	3.15786e-05	-1.57969	-0.922806
50656109	rs55955211	4.40829e-07	-1.18818	-1.51298e-10	7.27761e-05	-1.18564	-1.51298e-10	8.2303e-05	-1.54456	-1.51298e-10
50656428	rs35381394	8.07491e-06	1.71288	0.00680299	0.000712491	1.08769	0.00805254	0.00208154	1.62188	0.0640096
50657112	rs11912397	1.51037e-06	0.112341	-0.0690656	0.000165069	-0.273087	-0.0935769	0.000239548	-0.392416	-0.0837999
50657982	rs144625530	2.71009e-07	-1.67468	-1.51298e-10	4.99977e-05	-1.56105	-1.51298e-10	7.27648e-05	-1.66774	-1.51298e-10
50658045	rs34617177	2.39699e-07	-1.79745	-1.51298e-10	3.97301e-05	-1.79092	-1.51298e-10	6.58235e-05	-1.76799	-1.51298e-10
50658053	rs6537642	2.40845e-07	-1.79268	-1.51298e-10	3.94203e-05	-1.79875	-1.51298e-10	6.40731e-05	-1.79495	-1.51298e-10
50658261	rs56036519	5.74029e-07	-0.924154	-1.51298e-10	5.62802e-05	-1.44269	-1.51298e-10	0.000107907	-1.2737	-1.51298e-10
50658274	rs2272854	2.37099e-06	1.43116	-0.936931	0.000205375	0.802367	-0.950561	0.000275684	0.574578	-0.910292
50658357	rs76476219	6.67926e-07	-1.3877e-10	-0.772658	0.000115701	-1.3877e-10	-0.722018	0.000193745	-1.3877e-10	-0.688427
50658424	rs11703226	4.5631e-07	-0.20712	-0.946542	5.95007e-05	-0.429769	-0.957273	9.56539e-05	-0.469411	-0.924822
50658570	rs17248273	2.2668e-06	1.48142	-1.03213	0.000215702	0.934621	-1.03375	0.000285752	0.709441	-1.00929
50658698	rs5771107	1.4374e-07	-1.68802	-0.620811	1.98937e-05	-1.79111	-0.691517	3.50384e-05	-1.79687	-0.60165
50659094	rs17248287	8.31668e-07	-1.3877e-10	-0.553402	0.00013881	-1.3877e-10	-0.539922	0.000209165	-1.3877e-10	-0.611849
50659275	rs61745994	2.61153e-07	-1.71173	-1.51298e-10	5.02764e-05	-1.55549	-1.51298e-10	7.31688e-05	-1.6622	-1.51298e-10
50659380	rs17013247	2.69656e-07	-1.67969	-1.51298e-10	4.96518e-05	-1.568	-1.51298e-10	7.23916e-05	-1.67288	-1.51298e-10
50659598	rs149231425	2.47075e-07	-1.76714	-1.51298e-10	5.61791e-05	-1.44448	-1.51298e-10	7.20431e-05	-1.67771	-1.51298e-10
50660137	rs34455105	2.57941e-07	-1.7241	-1.51298e-10	4.52617e-05	-1.66057	-1.51298e-10	6.44783e-05	-1.78864	-1.51298e-10
50660771	rs2294403	1.09437e-06	-1.3877e-10	-0.278904	0.000183197	-1.3877e-10	-0.262469	0.000271612	-1.3877e-10	-0.350597
50661304	rs150759038	5.40645e-07	-1.3877e-10	-0.984071	9.10732e-05	-1.3877e-10	-0.961366	0.000147909	-1.3877e-10	-0.958372
50661600	rs9617121	3.74335e-07	-1.35168	-1.51298e-10	5.71e-05	-1.42823	-1.51298e-10	9.27834e-05	-1.4247	-1.51298e-10
50661765	rs76091185	4.76363e-07	-1.3877e-10	-1.11065	7.92179e-05	-1.3877e-10	-1.10083	0.000126734	-1.3877e-10	-1.11288
50661869	rs5771242	1.21775e-07	-1.383	-1.09165	1.93879e-05	-1.42412	-1.08426	3.25418e-05	-1.37816	-1.09429
50661881	rs147906724	3.14544e-07	-1.52571	-1.51298e-10	4.74138e-05	-1.61412	-1.51298e-10	7.43621e-05	-1.64602	-1.51298e-10
50662037	rs5771243	1.61877e-06	1.05544	-0.942856	0.000146931	0.475792	-0.958858	0.000208477	0.296236	-0.911378
50663421	rs73187269	1.72969e-06	0.195743	-0.0168773	0.000187491	-0.198473	-0.0408279	0.00026858	-0.320744	-0.0410764
50663786	rs77740560	6.56178e-07	-1.3877e-10	-0.790403	0.000116826	-1.3877e-10	-0.71234	0.000187829	-1.3877e-10	-0.719438
50664612	rs4838865	9.15907e-08	-1.6626	-1.09691	1.42855e-05	-1.71338	-1.1004	2.36848e-05	-1.69747	-1.09267
50665306	rs139864746	2.82826e-07	-1.632	-1.51298e-10	4.20863e-05	-1.73331	-1.51298e-10	7.53591e-05	-1.63271	-1.51298e-10
50665776	rs730937	1.26865e-07	-1.79863	-0.635074	2.18609e-05	-1.77781	-0.610521	4.00275e-05	-1.79882	-0.46658
50665860	rs730936	8.36894e-08	-1.74302	-1.1067	1.29488e-05	-1.79881	-1.11322	2.12498e-05	-1.79574	-1.10288
50665863	rs142384028	3.80967e-07	-1.33412	-1.51298e-10	6.05561e-05	-1.36946	-1.51298e-10	0.000205028	-0.631824	-1.51298e-10
50665904	rs146881202	5.77286e-07	-0.918496	-1.51298e-10	8.17683e-05	-1.06914	-1.51298e-10	0.000291	-0.281646	-1.51298e-10
50666087	rs62239325	7.17696e-06	2.28981	-0.688009	0.00081791	1.89186	-0.658141	0.00179642	2.16375	-0.625164
50666210	rs77515604	7.11667e-07	-1.3877e-10	-0.709225	0.000133586	-1.3877e-10	-0.578288	0.00020883	-1.3877e-10	-0.613448
50666223	rs56133520	4.57157e-07	-0.177965	-0.973842	8.34087e-05	-0.0658222	-0.983455	9.51076e-05	-0.478279	-0.921682
50666507	rs55899818	1.15322e-07	-1.42094	-1.10817	1.6369e-05	-1.56464	-1.113	2.72391e-05	-1.53701	-1.11331
50666615	rs71318410	2.7831e-07	-1.6481	-1.51298e-10	5.06152e-05	-1.54878	-1.51298e-10	7.68865e-05	-1.61264	-1.51298e-10
50666781	rs35082019	2.41008e-07	-1.792	-1.51298e-10	3.97875e-05	-1.78948	-1.51298e-10	6.5739e-05	-1.76928	-1.51298e-10
50667565	rs73187272	3.67369e-06	0.44578	0.486337	0.000342882	-0.0606676	0.425023	0.000494751	-0.231995	0.48108
50668807	rs8184965	7.36466e-07	0.0969633	-0.771934	9.03167e-05	-0.23066	-0.739048	0.00011665	-0.466975	-0.728815
50669287	rs79823474	2.06796e-07	-1.46303	-0.482071	2.97893e-05	-1.70819	-0.370696	5.17837e-05	-1.64954	-0.358351
50669373	rs6010212	2.3212e-07	-1.28384	-0.545746	3.07908e-05	-1.60591	-0.439898	5.47691e-05	-1.5237	-0.42814
50669642	rs77256613	2.13874e-07	-1.4336	-0.47785	3.03961e-05	-1.6926	-0.366118	5.30652e-05	-1.62971	-0.353736
50669926	rs80104211	2.21064e-07	-1.41719	-0.461191	3.10624e-05	-1.68366	-0.353368	5.4361e-05	-1.61849	-0.340834
50670063	rs77767060	2.20228e-07	-1.41909	-0.463078	3.09544e-05	-1.68471	-0.355804	5.38099e-05	-1.6198	-0.349713
50670148	rs76622574	9.419e-07	-1.3877e-10	-0.428935	0.000174719	-1.3877e-10	-0.309851	0.000287176	-1.3877e-10	-0.294875
50670149	rs62239326	4.61763e-06	1.72598	-0.565177	0.000393831	1.02172	-0.518827	0.000546546	0.874397	-0.52575
50670151	rs192839591	1.72338e-06	-1.3877e-10	0.17521	0.000287442	-1.3877e-10	0.18799	0.000506609	-1.3877e-10	0.272769
50670416	rs78448184	2.21859e-07	-1.42817	-0.446625	3.15343e-05	-1.68966	-0.332293	5.51095e-05	-1.62601	-0.319636
50670651	rs191708611	5.48344e-07	-1.3877e-10	-0.969931	9.38885e-05	-1.3877e-10	-0.930922	0.000149182	-1.3877e-10	-0.949804
50670652	rs74846043	2.22404e-07	-1.43005	-0.442291	3.16504e-05	-1.69068	-0.327603	5.52998e-05	-1.62729	-0.314908
50671333	rs75247270	2.27756e-06	0.454027	-1.51298e-10	0.000874701	1.30085	-1.51298e-10	0.000661098	0.538931	-1.51298e-10
50671472	rs17836661	9.33453e-07	-1.3877e-10	-0.437944	0.000172454	-1.3877e-10	-0.3229	0.000282818	-1.3877e-10	-0.310167
50672097	rs17248301	2.37859e-07	-1.36721	-0.437944	3.29375e-05	-1.65552	-0.3229	5.80409e-05	-1.58366	-0.310167
50672120	rs147015387	5.46648e-07	-1.3877e-10	-0.97303	9.35609e-05	-1.3877e-10	-0.934417	0.000148689	-1.3877e-10	-0.953114
50672154	rs17836662	6.49566e-07	0.264001	-1.06453	5.65312e-05	-0.376026	-1.06221	7.06406e-05	-0.612016	-1.08535
50672228	rs76969909	2.20342e-07	-1.43434	-0.447316	3.14395e-05	-1.69299	-0.331971	5.47893e-05	-1.63021	-0.321261
50672233	rs78956285	2.26364e-07	-1.43434	-0.420355	3.23704e-05	-1.69299	-0.302792	5.64226e-05	-1.63021	-0.291885
50672239	rs75443122	2.33864e-07	-1.40614	-0.415958	3.30306e-05	-1.67756	-0.298038	5.78008e-05	-1.61087	-0.287099
50672250	rs75807712	2.24766e-07	-1.42484	-0.436932	3.1959e-05	-1.68785	-0.320727	5.57731e-05	-1.62374	-0.309941
50672451	rs118110114	2.88396e-07	-1.6125	-1.51298e-10	4.42125e-05	-1.68402	-1.51298e-10	6.98335e-05	-1.70886	-1.51298e-10
50672479	rs13055135	1.25293e-07	-1.39343	-1.05275	1.82733e-05	-1.52032	-1.04727	3.21827e-05	-1.45437	-1.02917
50673054	rs78279484	9.37864e-07	-1.3877e-10	-0.43323	0.000169356	-1.3877e-10	-0.341029	0.000284728	-1.3877e-10	-0.303437
50673250	rs111569990	1.0893e-07	-1.49851	-1.08762	1.91124e-05	-1.42675	-1.09594	3.41292e-05	-1.35536	-1.06945
50673438	rs570409276	2.76373e-07	-1.65508	-1.51298e-10	7.67298e-05	-1.13274	-1.51298e-10	8.6173e-05	-1.49861	-1.51298e-10
50673826	rs78646727	9.33932e-07	-1.3877e-10	-0.437431	0.000168599	-1.3877e-10	-0.345506	0.000283425	-1.3877e-10	-0.308022
50673981	rs76530694	4.74958e-07	-1.3877e-10	-1.11361	7.86819e-05	-1.3877e-10	-1.10762	0.000126856	-1.3877e-10	-1.11192
50674232	rs5771256	1.29657e-07	-1.335	-1.07694	1.78979e-05	-1.51103	-1.07731	3.19378e-05	-1.43127	-1.05991
50674238	rs79916336	9.62883e-07	-1.3877e-10	-0.406903	0.000174171	-1.3877e-10	-0.312992	0.000293019	-1.3877e-10	-0.274732
50674543	rs192278680	4.79901e-07	-1.3877e-10	-1.10325	7.85068e-05	-1.3877e-10	-1.10984	0.00012685	-1.3877e-10	-1.11196
50674587	rs138278808	9.3953e-07	-1.3877e-10	-0.431455	0.000169676	-1.3877e-10	-0.339138	0.00028528	-1.3877e-10	-0.3015
50674678	rs148768667	7.49192e-07	-1.3877e-10	-0.65784	0.00013092	-1.3877e-10	-0.59844	0.000215878	-1.3877e-10	-0.580257
50675017	rs77925564	4.82111e-07	-1.3877e-10	-1.09866	8.03573e-05	-1.3877e-10	-1.08655	0.000127729	-1.3877e-10	-1.10506
50675447	rs77044695	9.31248e-07	-1.3877e-10	-0.440309	0.000168083	-1.3877e-10	-0.348575	0.000282536	-1.3877e-10	-0.311164
50675648	rs5771258	2.20915e-07	-0.983822	-0.895233	2.80704e-05	-1.28826	-0.850059	4.97776e-05	-1.16433	-0.88308
50675698	rs73187275	3.51419e-07	-1.41486	-1.51298e-10	5.21153e-05	-1.51957	-1.51298e-10	8.79711e-05	-1.47796	-1.51298e-10
50675714	rs17836664	7.50018e-07	-1.3877e-10	-0.656737	0.0001291	-1.3877e-10	-0.612444	0.00021973	-1.3877e-10	-0.562572
50675882	rs147380283	2.83654e-07	-1.62908	-1.51298e-10	4.24288e-05	-1.7252	-1.51298e-10	6.71991e-05	-1.74731	-1.51298e-10
50675962	rs5771259	1.11537e-07	-1.48528	-1.0772	1.88948e-05	-1.44804	-1.0861	3.39529e-05	-1.37419	-1.05581
50676107	rs139507438	5.57727e-07	-1.3877e-10	-0.952964	9.08846e-05	-1.3877e-10	-0.963439	0.000150829	-1.3877e-10	-0.938825
50676259	rs7511006	5.55499e-07	0.135662	-1.09263	5.11967e-05	-0.445201	-1.09215	6.42745e-05	-0.686514	-1.10529
50676340	rs76463206	9.27347e-07	-1.3877e-10	-0.444506	0.000167332	-1.3877e-10	-0.353049	0.000281245	-1.3877e-10	-0.315746
50676459	rs9628271	2.09602e-07	-1.0599	-0.871727	2.75645e-05	-1.33182	-0.824684	4.8645e-05	-1.21299	-0.857433
50676684	rs140522351	2.05292e-06	0.350186	-1.51298e-10	0.00039112	0.495984	-1.51298e-10	0.000822876	0.757835	-1.51298e-10
50676801	rs74671070	9.31248e-07	-1.3877e-10	-0.440309	0.000168083	-1.3877e-10	-0.348575	0.000282536	-1.3877e-10	-0.311164
50676839	rs6010213	2.1048e-07	-1.0473	-0.880144	2.75872e-05	-1.32179	-0.833889	4.87697e-05	-1.20176	-0.866097
50677454	rs7290710	5.52712e-07	0.135662	-1.09766	5.09368e-05	-0.445201	-1.09724	6.40773e-05	-0.686514	-1.10837
50677479	rs74515891	9.3953e-07	-1.3877e-10	-0.431455	0.000169676	-1.3877e-10	-0.339138	0.00028528	-1.3877e-10	-0.3015
50677591	rs80270541	9.51989e-07	-1.3877e-10	-0.418281	0.000172074	-1.3877e-10	-0.325106	0.000289408	-1.3877e-10	-0.287132
50677682	rs78557820	9.3953e-07	-1.3877e-10	-0.431455	0.000169676	-1.3877e-10	-0.339138	0.00028528	-1.3877e-10	-0.3015
50677746	rs74636860	9.3953e-07	-1.3877e-10	-0.431455	0.000169676	-1.3877e-10	-0.339138	0.00028528	-1.3877e-10	-0.3015
50678052	rs75841627	9.31248e-07	-1.3877e-10	-0.440309	0.000168083	-1.3877e-10	-0.348575	0.000282536	-1.3877e-10	-0.311164
50678571	rs5771109	6.2662e-07	0.27444	-1.11093	5.71909e-05	-0.316182	-1.11045	7.20727e-05	-0.563502	-1.11379
50678620	rs17248329	8.3753e-07	-1.3877e-10	-0.546378	0.000147009	-1.3877e-10	-0.482534	0.000249134	-1.3877e-10	-0.436981
50679121	rs75025259	9.60177e-07	-1.3877e-10	-0.409717	0.00017365	-1.3877e-10	-0.315988	0.000292122	-1.3877e-10	-0.277799
50679178	rs147363989	4.31284e-07	-1.21007	-1.51298e-10	7.97229e-05	-1.09447	-1.51298e-10	0.00043799	0.127225	-1.51298e-10
50679335	rs79747099	9.48015e-07	-1.3877e-10	-0.422465	0.000172433	-1.3877e-10	-0.32302	0.000287561	-1.3877e-10	-0.293536
50679436	rs113872034	1.67378e-06	0.322627	-0.176623	0.000184084	-0.0409849	-0.216653	0.000239773	-0.41785	-0.0574276
50679471	rs6010216	2.10233e-07	-1.04556	-0.883065	2.84812e-05	-1.2867	-0.837087	4.90011e-05	-1.19402	-0.869105
50679678	rs118013066	8.08647e-08	-1.77621	-1.10785	1.31185e-05	-1.79765	-1.10136	2.20255e-05	-1.74891	-1.11386
50679758	rs7290465	1.38407e-07	-1.28009	-1.06654	1.90034e-05	-1.46145	-1.06697	3.42295e-05	-1.3744	-1.04748
50680015	rs150530006	8.07184e-08	-1.77801	-1.10786	1.31244e-05	-1.79719	-1.10136	2.19661e-05	-1.75161	-1.11386
50680133	rs11703790	2.59815e-07	-1.71687	-1.51298e-10	4.36273e-05	-1.69735	-1.51298e-10	7.85737e-05	-1.59093	-1.51298e-10
50680490	rs5771266	9.86316e-08	-1.68261	-1.00283	1.64158e-05	-1.65389	-1.02089	2.56658e-05	-1.73693	-0.972885
50680520	rs74845370	9.68902e-07	-1.3877e-10	-0.400671	0.00017533	-1.3877e-10	-0.30636	0.000295015	-1.3877e-10	-0.267943
50680548	rs78007116	9.62883e-07	-1.3877e-10	-0.406903	0.000174171	-1.3877e-10	-0.312992	0.000293019	-1.3877e-10	-0.274732
50680736	rs79804103	9.85357e-07	-1.3877e-10	-0.383831	0.000178186	-1.3877e-10	-0.290205	0.000300936	-1.3877e-10	-0.248073
50681010	rs17248343	9.80054e-07	-1.3877e-10	-0.389227	0.000177477	-1.3877e-10	-0.294187	0.000298714	-1.3877e-10	-0.255485
50681029	rs7364173	5.97725e-07	0.228158	-1.11186	5.49582e-05	-0.355281	-1.11118	6.95417e-05	-0.599168	-1.11388
50681334	rs17836669	1.00919e-06	-1.3877e-10	-0.359936	0.00018309	-1.3877e-10	-0.263052	0.000308382	-1.3877e-10	-0.22363
50681706	rs148315488	1.01413e-06	-1.3877e-10	-0.355045	0.000184044	-1.3877e-10	-0.257857	0.000310025	-1.3877e-10	-0.218317
50681986	rs184828492	4.90483e-07	-1.3877e-10	-1.08144	8.00217e-05	-1.3877e-10	-1.09073	0.00013948	-1.3877e-10	-1.01705
50682865	rs5771270	5.27887e-07	0.103832	-1.11178	5.54839e-05	-0.345914	-1.11102	6.49635e-05	-0.667268	-1.11388
50683395	rs45480691	9.1019e-07	-1.3877e-10	-0.463182	0.000163549	-1.3877e-10	-0.37592	0.000277317	-1.3877e-10	-0.329808
50683418	rs181863609	9.1019e-07	-1.3877e-10	-0.463182	0.000163549	-1.3877e-10	-0.37592	0.000277317	-1.3877e-10	-0.329808
50683658	rs78244765	8.46211e-07	-1.3877e-10	-0.536066	0.000151313	-1.3877e-10	-0.453678	0.00025594	-1.3877e-10	-0.410026
50684256	rs75596977	9.46777e-07	-1.3877e-10	-0.423771	0.000170552	-1.3877e-10	-0.333987	0.000289561	-1.3877e-10	-0.286603
50684296	rs13058062	2.5837e-07	-0.846968	-0.875475	3.30783e-05	-1.15508	-0.819069	5.95418e-05	-0.990257	-0.878036
50684312	rs5771271	1.24941e-07	-1.37947	-1.06953	1.82144e-05	-1.50197	-1.06885	2.87518e-05	-1.55514	-1.04113
50684415	rs11553697	9.59846e-07	-1.3877e-10	-0.410062	0.000177007	-1.3877e-10	-0.296839	0.000293075	-1.3877e-10	-0.274541
50684708	rs2294404	1.12157e-07	-1.48419	-1.07275	1.93128e-05	-1.42919	-1.08307	3.4855e-05	-1.35404	-1.04974
50684747	rs76578729	9.45039e-07	-1.3877e-10	-0.425609	0.000170219	-1.3877e-10	-0.335941	0.000288979	-1.3877e-10	-0.288616
50684852	rs77096954	9.41056e-07	-1.3877e-10	-0.429832	0.000169457	-1.3877e-10	-0.340431	0.000287646	-1.3877e-10	-0.293241
50684968	rs76980022	1.44558e-06	-0.000570986	-1.51298e-10	0.000291021	0.200365	-1.51298e-10	0.000234499	-0.497517	-1.51298e-10
50685051	rs111248040	2.4009e-07	-1.79582	-1.51298e-10	3.97092e-05	-1.79145	-1.51298e-10	7.46533e-05	-1.64212	-1.51298e-10
50685332	rs61748567	3.58355e-07	-1.39531	-1.51298e-10	5.7102e-05	-1.42819	-1.51298e-10	0.000185847	-0.730048	-1.51298e-10
50685508	rs4838866	6.01348e-07	-0.279101	-0.59856	7.42823e-05	-0.628765	-0.536393	0.000126696	-0.466712	-0.646471
50686371	rs34402301	2.49919e-07	-1.7557	-1.51298e-10	4.39178e-05	-1.69071	-1.51298e-10	6.95635e-05	-1.71273	-1.51298e-10
50686830	rs35820251	3.50031e-07	-1.79456	0.375748	6.73416e-05	-1.71432	0.451066	0.000108251	-1.7408	0.470276
50687178	rs41283469	3.55603e-07	-1.79334	0.390321	6.87094e-05	-1.70915	0.466002	0.000110363	-1.7365	0.485303
50687328	rs76646287	3.52701e-07	-1.79166	0.380441	6.84587e-05	-1.70268	0.455877	0.000109837	-1.73109	0.475116
50687595	rs75455741	3.76708e-07	-1.79858	0.453217	6.91344e-05	-1.75291	0.515933	0.000116747	-1.76108	0.566121
50688235	rs738334	3.15061e-07	-0.599406	-0.924663	2.7759e-05	-1.24509	-0.904383	6.37003e-05	-0.837582	-0.9632
50688348	rs1555048	3.25074e-07	-0.582996	-0.909786	2.85312e-05	-1.23392	-0.888112	6.54605e-05	-0.822885	-0.950638
50688696	rs150016700	4.82149e-07	-1.3877e-10	-1.09858	7.9279e-05	-1.3877e-10	-1.10006	0.000126608	-1.3877e-10	-1.11388
50689002	rs77003572	3.70528e-07	-1.79519	0.433287	7.73185e-05	-1.66668	0.541582	0.00012176	-1.71568	0.562757
50689030	rs909688	2.56578e-07	-0.808128	-0.921274	2.45301e-05	-1.37231	-0.900818	5.30514e-05	-1.02354	-0.960174
50689654	rs76662439	4.8504e-07	-1.3877e-10	-1.0926	8.03129e-05	-1.3877e-10	-1.0871	0.000127248	-1.3877e-10	-1.10884
50689900	rs117898360	3.86638e-07	-1.7988	0.479451	7.81388e-05	-1.70222	0.587678	0.00012649	-1.74335	0.628543
50690050	rs79016563	9.46009e-08	-1.64546	-1.08171	1.66135e-05	-1.5753	-1.08752	2.40142e-05	-1.67616	-1.10017
50690322	rs2341111	2.95423e-07	-0.673031	-0.915396	2.84098e-05	-1.23352	-0.892773	6.25237e-05	-0.863694	-0.955731
50690365	rs75847948	3.7506e-07	-1.79464	0.444887	7.85072e-05	-1.66342	0.55358	0.000123559	-1.71309	0.574833
50690512	rs77329779	3.73064e-07	-1.79434	0.439259	7.81799e-05	-1.66178	0.547759	0.000122998	-1.71178	0.568974
50690974	rs760746	3.77566e-07	-1.79875	0.455659	7.64224e-05	-1.70147	0.564721	0.000121302	-1.74273	0.586043
50691285	rs77032604	3.88152e-07	-1.79844	0.483	8.05385e-05	-1.67729	0.592991	0.000127185	-1.72382	0.614492
50691297	rs5771274	4.8692e-07	-1.3877e-10	-1.08874	8.0839e-05	-1.3877e-10	-1.08057	0.000136312	-1.3877e-10	-1.04002
50691709	rs2235354	3.90798e-07	-1.79164	0.483	8.29091e-05	-1.64828	0.592991	0.000130127	-1.70095	0.614492
50692028	rs2072875	1.0513e-07	-1.53293	-1.0887	1.99318e-05	-1.40611	-1.0746	3.54359e-05	-1.28653	-1.10072
50692115	rs2076138	1.05238e-07	-1.53293	-1.08767	1.99574e-05	-1.40611	-1.07332	3.54624e-05	-1.28653	-1.09997
50692469	rs62239358	8.21324e-08	-1.7916	-1.0769	1.36464e-05	-1.7983	-1.06126	2.20906e-05	-1.79764	-1.06218
50692562	rs5771276	4.14193e-07	-0.418	-0.832504	4.13944e-05	-0.930845	-0.819038	0.000105111	-0.554148	-0.745801
50692810	rs190462359	9.38519e-07	-1.3877e-10	-0.432531	0.00015957	-1.3877e-10	-0.400548	0.00024709	-1.3877e-10	-0.44522
50692966	rs2002766	4.73339e-07	-0.291467	-0.825555	4.61157e-05	-0.829951	-0.811925	0.00011949	-0.433876	-0.737859
50693158	rs13433665	8.07034e-08	-1.77977	-1.10628	1.31086e-05	-1.79455	-1.10521	2.53544e-05	-1.64215	-1.07987
50693340	rs5771280	3.44842e-07	-0.507357	-0.926391	2.87724e-05	-1.20618	-0.907428	6.27791e-05	-0.848495	-0.966853
50693479	rs5771281	3.44842e-07	-0.507357	-0.926391	2.87724e-05	-1.20618	-0.907428	6.27791e-05	-0.848495	-0.966853
50693889	rs2066770	2.81732e-07	-1.7642	0.12832	4.80141e-05	-1.79096	0.189426	8.05975e-05	-1.79771	0.232208
50693919	rs55861809	7.37888e-06	-1.3877e-10	1.62954	0.00111818	-1.3877e-10	1.54643	0.0020789	-1.3877e-10	1.68462
50694297	rs1129880	3.38621e-07	-0.522565	-0.929388	2.80607e-05	-1.23	-0.908664	6.20157e-05	-0.857583	-0.970001
50695270	rs5771284	2.92319e-07	-0.673149	-0.92584	2.41004e-05	-1.38701	-0.903792	5.2474e-05	-1.02999	-0.964667
50695370	rs2072876	4.82409e-07	-1.79773	0.699686	9.82726e-05	-1.68568	0.800392	0.000156591	-1.73059	0.829263
50695500	rs2066773	2.55742e-07	-1.73266	-1.51298e-10	4.52351e-05	-1.66116	-1.51298e-10	7.71277e-05	-1.60951	-1.51298e-10
50695673	rs142903546	4.90462e-07	-1.3877e-10	-1.08149	8.06769e-05	-1.3877e-10	-1.08258	0.000132876	-1.3877e-10	-1.06555
50695908	rs5771285	3.24071e-07	-0.549942	-0.94593	2.68436e-05	-1.25445	-0.928555	5.80172e-05	-0.908119	-0.986113
50695946	rs5771111	3.18063e-07	-0.566569	-0.948016	2.64929e-05	-1.26541	-0.930746	5.71047e-05	-0.922152	-0.987932
50696648	rs2235355	1.18887e-07	-1.51876	-0.979901	2.25281e-05	-1.40572	-0.95255	4.03277e-05	-1.24911	-1.00882
50696662	rs73187284	2.46939e-06	1.60715	-1.07226	9.31939e-05	0.123909	-1.06226	0.000128353	-0.0142646	-1.08592
50696678	rs34422484	8.5597e-08	-1.7227	-1.10448	1.35029e-05	-1.76416	-1.10597	2.21669e-05	-1.74251	-1.11386
50697032	rs74974905	6.13572e-07	-1.3877e-10	-0.857537	0.00010802	-1.3877e-10	-0.790711	0.000149861	-1.3877e-10	-0.945261
50697119	rs742184	2.61396e-07	-1.33653	-0.374265	3.60558e-05	-1.56184	-0.326121	4.87469e-05	-1.62297	-0.445359
50697518	rs1076649	1.57799e-07	-1.14095	-1.07456	2.19629e-05	-1.30726	-1.07642	2.69641e-05	-1.59029	-1.07017
50697636	rs1076650	1.49624e-07	-1.16066	-1.10805	2.08473e-05	-1.32786	-1.10795	2.54547e-05	-1.61245	-1.10562
50698157	rs2267983	1.33985e-07	-1.26524	-1.11387	1.91017e-05	-1.40943	-1.11382	2.40625e-05	-1.6614	-1.11291
50698337	rs2267984	1.72198e-07	-1.71514	-0.413056	3.35334e-05	-1.58017	-0.380322	4.76458e-05	-1.62065	-0.470527
50698731	rs2267986	2.73811e-06	1.74965	-1.11147	6.24928e-05	-0.225394	-1.11258	0.000120752	-0.0551537	-1.10608
50699164	rs77551271	2.22815e-06	0.432092	-1.51298e-10	0.000132653	-0.58529	-1.51298e-10	0.000235491	-0.493297	-1.51298e-10
50699331	rs3817818	2.11109e-05	3.76247	-1.08176	0.0014297	2.86958	-1.0774	0.000935624	1.97343	-1.08718
50699404	rs2272855	1.61387e-05	3.42127	-1.00913	0.00123495	2.64527	-0.999517	0.00104911	2.01343	-1.01271
50699668	rs2272857	3.46162e-06	1.97596	-1.1033	0.00013094	0.503023	-1.10131	0.000235397	0.591425	-1.08512
50700347	rs11913279	3.12949e-07	-0.568974	-0.96182	3.94835e-05	-0.827154	-0.969993	4.95323e-05	-1.16715	-0.885199
50700723	rs9617126	4.30738e-07	-0.101913	-1.10942	4.89351e-05	-0.474631	-1.1079	6.6666e-05	-0.643166	-1.11211
50701220	rs12484714	5.03781e-07	-1.3877e-10	-1.05469	8.35584e-05	-1.3877e-10	-1.04748	0.000131242	-1.3877e-10	-1.07793
50702970	rs2072877	2.06241e-07	-1.77885	-0.168935	3.89613e-05	-1.69562	-0.114843	6.95092e-05	-1.75365	0.040143
50703059	rs2072878	2.08229e-07	-1.77329	-0.164911	3.96037e-05	-1.6834	-0.110706	7.03937e-05	-1.74546	0.0445895
50703560	rs41283473	1.09526e-06	-0.278087	-1.51298e-10	0.000110347	-0.769404	-1.51298e-10	0.000308628	-0.222832	-1.51298e-10
50704028	rs33932986	2.7977e-07	-1.64287	-1.51298e-10	4.80639e-05	-1.6005	-1.51298e-10	6.93772e-05	-1.71541	-1.51298e-10
50704267	rs9617128	1.68671e-06	1.22859	-1.07489	7.17715e-05	-0.127667	-1.07188	0.000128542	-0.0514554	-1.04726
50704661	rs2076139	1.78875e-06	1.2323	-1.01986	7.4144e-05	-0.153549	-1.01347	0.000138369	-0.0481871	-0.976859
50705059	rs742185	1.75986e-06	1.27736	-1.0812	7.57705e-05	-0.0704834	-1.07484	0.000136018	0.00731956	-1.04951
50705180	rs35792846	9.37371e-07	-0.433755	-1.51298e-10	0.000126844	-0.630074	-1.51298e-10	0.000162413	-0.864826	-1.51298e-10
50705304	rs760747	1.25672e-07	-1.33006	-1.1131	3.09812e-05	-0.925895	-1.11375	2.97868e-05	-1.45895	-1.10195
50705547	rs2066777	2.39824e-07	-1.79693	-1.51298e-10	3.94441e-05	-1.79815	-1.51298e-10	7.16076e-05	-1.68377	-1.51298e-10
50706381	rs36083586	2.20557e-07	-1.15026	-0.730413	3.75294e-05	-1.10078	-0.747127	4.57282e-05	-1.47831	-0.653945
50706546	rs2076140	6.16383e-07	0.248951	-1.10192	3.87542e-05	-0.720741	-1.09505	6.75889e-05	-0.670778	-1.07075
50706691	rs742186	1.39275e-07	-1.25798	-1.08241	1.451e-05	-1.7136	-1.08459	2.81403e-05	-1.51109	-1.10668
50707012	rs35018662	1.11926e-07	-1.46798	-1.09101	1.60077e-05	-1.61931	-1.08065	5.07863e-05	-0.919425	-1.10792
50707522	rs34655450	2.48075e-07	-1.07101	-0.692094	4.48352e-05	-0.962734	-0.707302	5.44165e-05	-1.38428	-0.574027
50707537	rs2009788	5.84067e-07	0.181619	-1.08844	3.77311e-05	-0.765456	-1.07709	6.67043e-05	-0.697095	-1.05761
50707541	rs35232755	2.06826e-07	-1.15799	-0.786965	3.52851e-05	-1.10733	-0.802239	4.23432e-05	-1.48349	-0.725678
50708291	rs117450593	2.68092e-07	-1.68551	-1.51298e-10	4.19915e-05	-1.73556	-1.51298e-10	8.49847e-05	-1.5125	-1.51298e-10
50709226	rs61760587	1.05465e-07	-1.51246	-1.10599	1.52534e-05	-1.65011	-1.09812	4.02958e-05	-1.14877	-1.10995
50709415	rs34823637	2.53166e-07	-1.76279	0.0200028	4.91949e-05	-1.60498	0.0277437	0.000103055	-1.64714	0.327432
50709416	rs35481758	2.56024e-07	-1.77017	0.0386069	4.92439e-05	-1.62265	0.0464109	0.000103611	-1.66273	0.348397
50709495	rs909691	4.14286e-06	2.13601	-1.08371	0.000460746	1.75485	-1.09503	0.000384472	1.05133	-1.05443
50709957	rs34778589	3.91217e-06	-0.0404908	1.0355	0.00058997	-0.17077	1.07781	0.000950171	-0.107644	1.00932
50709987	rs1003969	9.90948e-08	-1.61489	-1.06587	1.38532e-05	-1.77164	-1.07288	2.28524e-05	-1.73089	-1.09502
50710349	rs2235356	1.77468e-07	-1.00459	-1.09345	3.25225e-05	-0.905158	-1.08594	4.47699e-05	-1.09174	-1.06169
50710633	rs909692	8.91627e-08	-1.69537	-1.091	1.33099e-05	-1.78762	-1.0969	2.20758e-05	-1.75078	-1.10971
50710810	rs3761899	1.63512e-07	-1.44964	-0.730303	2.70846e-05	-1.41636	-0.757703	3.98099e-05	-1.69421	-0.576644
50711722	rs5771114	1.32584e-07	-1.79278	-0.596836	2.23421e-05	-1.79117	-0.575383	4.5687e-05	-1.78251	-0.350651
50711774	rs150685861	9.88362e-08	-1.68389	-0.999485	1.5894e-05	-1.73512	-0.971975	3.88626e-05	-1.21542	-1.07952
50712033	rs185291950	2.97894e-07	-1.5801	-1.51298e-10	4.24248e-05	-1.7253	-1.51298e-10	6.73882e-05	-1.7445	-1.51298e-10
50712217	rs73437427	9.64836e-08	-1.75278	-0.954687	1.6321e-05	-1.72989	-0.950681	3.77126e-05	-1.47071	-0.854269
50712247	rs79722256	1.76092e-07	-1.54078	-0.565042	2.96686e-05	-1.52532	-0.557626	5.52298e-05	-1.55441	-0.389055
50712273	rs192890491	4.84666e-07	-1.09337	-1.51298e-10	8.70055e-05	-1.00706	-1.51298e-10	0.000167525	-0.833841	-1.51298e-10
50712310	rs5771295	1.229e-07	-1.35158	-1.11388	3.34076e-05	-0.85037	-1.11388	3.12131e-05	-1.4155	-1.09863
50713371	rs4838869	7.94299e-08	-1.79195	-1.11001	1.37141e-05	-1.74284	-1.11177	2.15524e-05	-1.77141	-1.11307
50713375	rs4838870	8.66033e-08	-1.77804	-1.03745	1.4113e-05	-1.79882	-1.02711	2.40533e-05	-1.79558	-0.979115
50713409	rs4838815	8.68487e-08	-1.76853	-1.04414	1.40245e-05	-1.79798	-1.03425	2.39103e-05	-1.79262	-0.988044
50713866	rs1042979	3.43286e-07	-1.43827	-1.51298e-10	6.07499e-05	-1.36626	-1.51298e-10	0.000111129	-1.24428	-1.51298e-10
50714289	rs5771118	1.81311e-06	1.3274	-1.10144	0.00014147	0.587013	-1.10795	0.000299918	0.861902	-1.11336
50714491	rs6010224	8.70324e-08	-1.78607	-1.02448	1.43401e-05	-1.79871	-1.01126	2.44963e-05	-1.79642	-0.960025
50714541	rs6010225	8.48072e-08	-1.78777	-1.04869	1.39495e-05	-1.79848	-1.03911	2.36573e-05	-1.79712	-0.994177
50714616	rs6010226	8.04677e-08	-1.78017	-1.10881	1.40999e-05	-1.7171	-1.10976	2.17394e-05	-1.76424	-1.1116
50714939	rs118175447	4.97443e-07	-1.3877e-10	-1.06735	8.1584e-05	-1.3877e-10	-1.0714	0.000132444	-1.3877e-10	-1.06881
50714964	rs76914436	2.15233e-07	-1.51842	-0.386698	3.60042e-05	-1.53134	-0.35805	6.80501e-05	-1.55493	-0.179796
50715029	rs5771119	2.94554e-07	-1.59137	-1.51298e-10	5.5761e-05	-1.45195	-1.51298e-10	9.43444e-05	-1.40802	-1.51298e-10
50715888	rs75930249	6.79327e-07	-0.755732	-1.51298e-10	4.83746e-05	-1.59406	-1.51298e-10	7.54048e-05	-1.6321	-1.51298e-10
50715973	rs28637964	8.44451e-08	-1.79432	-1.04641	1.40158e-05	-1.79485	-1.03799	2.37433e-05	-1.79879	-0.988874
50716010	rs139527301	6.57748e-07	-0.788012	-1.51298e-10	4.93546e-05	-1.574	-1.51298e-10	7.69694e-05	-1.61156	-1.51298e-10
50716167	rs1127000	8.82798e-08	-1.78136	-1.01496	1.4252e-05	-1.7964	-1.01973	2.77532e-05	-1.75517	-0.87645
50716480	rs117265627	2.51327e-06	0.552504	-1.51298e-10	0.000154928	-0.430072	-1.51298e-10	0.000279356	-0.322485	-1.51298e-10
50717015	rs145193730	4.99284e-07	-1.3877e-10	-1.06366	8.18728e-05	-1.3877e-10	-1.06786	0.000132927	-1.3877e-10	-1.06517
50717129	rs28718510	8.53943e-08	-1.76927	-1.06028	1.36051e-05	-1.7988	-1.06379	2.62596e-05	-1.7334	-0.953539
50717547	rs28633213	8.16267e-08	-1.77515	-1.09952	1.4684e-05	-1.69875	-1.08752	2.0992e-05	-1.79831	-1.11252
50717787	rs76461841	8.13662e-07	-0.575289	-1.51298e-10	0.000187253	-0.240569	-1.51298e-10	0.000124836	-1.12797	-1.51298e-10
50717833	rs28418659	8.21308e-08	-1.76519	-1.10333	1.48507e-05	-1.68215	-1.09284	2.10257e-05	-1.79566	-1.11357
50717956	rs183199836	4.7675e-07	-1.3877e-10	-1.10984	7.86916e-05	-1.3877e-10	-1.10749	0.000126797	-1.3877e-10	-1.11238
50718397	rs28611220	8.09244e-08	-1.79879	-1.08453	1.39019e-05	-1.75977	-1.08124	2.11052e-05	-1.7941	-1.11135
50718757	rs78659355	2.04489e-07	-1.56023	-0.396086	3.47055e-05	-1.54535	-0.380781	6.64061e-05	-1.57333	-0.185849
50718793	rs147117578	2.39386e-07	-1.79876	-1.51298e-10	4.01014e-05	-1.78162	-1.51298e-10	6.59265e-05	-1.76643	-1.51298e-10
50719165	rs28540713	1.26824e-07	-1.66117	-0.772867	2.67306e-05	-1.47203	-0.715186	3.13432e-05	-1.71622	-0.793749
50719251	rs11547734	8.81365e-08	-1.74716	-1.05079	1.38492e-05	-1.79195	-1.05286	2.76544e-05	-1.70439	-0.9308
50719443	rs142698988	4.75956e-07	-1.3877e-10	-1.11151	7.8331e-05	-1.3877e-10	-1.11209	0.000126811	-1.3877e-10	-1.11227
50719652	rs185630451	2.7737e-07	-1.65148	-1.51298e-10	4.50803e-05	-1.66458	-1.51298e-10	0.000101283	-1.33705	-1.51298e-10
50719976	rs111925803	5.32862e-06	1.91282	-0.60881	0.00105748	2.09211	-0.601494	0.00152105	2.06336	-0.691181
50720181	rs28442189	1.02738e-07	-1.66696	-0.977693	1.53433e-05	-1.78359	-0.958765	2.54735e-05	-1.7481	-0.969229
50720191	rs149492800	4.814e-07	-1.3877e-10	-1.10014	7.89661e-05	-1.3877e-10	-1.10401	0.000136462	-1.3877e-10	-1.03892
50720622	rs11547728	9.14705e-08	-1.75357	-1.00724	1.65496e-05	-1.67405	-0.992616	2.56036e-05	-1.71752	-0.994714
50720802	rs80056853	1.6813e-07	-1.64271	-0.509385	2.79817e-05	-1.65245	-0.489025	5.26089e-05	-1.67332	-0.318763
50720874	rs184568395	2.75239e-07	-1.65919	-1.51298e-10	4.87418e-05	-1.58649	-1.51298e-10	0.000141668	-1.00149	-1.51298e-10
50720904	rs35278490	3.80884e-07	-0.520906	-0.813433	5.6252e-05	-0.677595	-0.765592	9.29274e-05	-0.742023	-0.681129
50721003	rs28404597	2.60209e-06	0.786802	-0.199567	0.000224496	0.12283	-0.182002	0.000877965	1.20363	-0.380995
50721412	rs180908061	3.04892e-06	-1.3877e-10	0.745707	0.000536968	-1.3877e-10	0.812909	0.000798961	-1.3877e-10	0.728342
50721492	rs62621372	9.75117e-08	-1.75093	-0.945933	1.5607e-05	-1.77805	-0.947254	2.78254e-05	-1.77082	-0.858202
50721691	rs374162230	4.99445e-07	-1.3877e-10	-1.06334	8.14079e-05	-1.3877e-10	-1.07356	0.000130836	-1.3877e-10	-1.08103
50721756	rs28497828	1.02039e-07	-1.79799	-0.853483	1.71704e-05	-1.78528	-0.844561	3.07164e-05	-1.796	-0.734176
50722134	rs11547731	1.60538e-07	-1.33995	-0.858354	2.09743e-05	-1.61007	-0.819659	3.94883e-05	-1.5818	-0.69716
50722167	rs28470336	7.63201e-07	-0.639313	-1.51298e-10	8.5288e-05	-1.027	-1.51298e-10	0.000129175	-1.0938	-1.51298e-10
50722408	rs79966207	4.04092e-05	2.86687	0.463108	0.00185045	1.63031	0.419846	0.00567399	2.08757	0.601112
50722911	rs28504007	1.41702e-07	-1.25439	-1.06871	1.56521e-05	-1.65982	-1.06261	2.74759e-05	-1.59025	-1.05141
50723411	rs111638781	2.42855e-07	-1.78437	-1.51298e-10	3.95519e-05	-1.79542	-1.51298e-10	7.99256e-05	-1.57387	-1.51298e-10
50723474	rs4076566	1.12931e-07	-1.78589	-0.764172	1.87187e-05	-1.79344	-0.75007	2.96565e-05	-1.69709	-0.868197
50723501	rs4075185	7.7943e-07	0.428163	-1.04644	0.000137692	0.476815	-1.02482	0.000280244	0.680609	-0.999919
50723568	rs34407639	4.50556e-07	-0.14824	-1.01811	8.38603e-05	-0.0512309	-0.992647	0.000157412	0.0677416	-0.963843
50723608	rs28564290	4.03583e-07	-0.245114	-1.03134	7.70974e-05	-0.119384	-1.00858	0.000143757	-0.00377045	-0.983075
50724207	rs28553432	1.47156e-07	-1.68173	-0.603606	2.33456e-05	-1.74203	-0.580595	3.87516e-05	-1.74993	-0.547872
50724593	rs117199604	9.05013e-08	-1.67648	-1.09499	1.39945e-05	-1.7341	-1.10026	2.39071e-05	-1.67455	-1.10624
50724733	rs55709850	3.85934e-07	-0.379104	-0.942065	8.26478e-05	-0.150358	-0.908084	0.000148732	-0.089326	-0.863496
50725237	rs140030949	2.27409e-07	-1.70256	-0.147524	3.6125e-05	-1.75265	-0.133398	6.18451e-05	-1.70085	-0.129487
50725301	rs28366595	1.91777e-07	-1.48438	-0.536117	3.14557e-05	-1.58277	-0.441681	5.00791e-05	-1.69507	-0.346302
50725498	rs187717634	5.77493e-07	-1.3877e-10	-0.918139	9.53358e-05	-1.3877e-10	-0.915624	0.000155014	-1.3877e-10	-0.911454
50725516	rs56942534	6.54269e-07	-1.3877e-10	-0.793316	0.000117277	-1.3877e-10	-0.708491	0.000171596	-1.3877e-10	-0.809828
50725553	rs28513473	1.94044e-07	-1.5149	-0.493852	3.2103e-05	-1.60793	-0.39615	5.16768e-05	-1.71226	-0.2977
50725919	rs188975544	5.51692e-07	-1.3877e-10	-0.963845	9.47257e-05	-1.3877e-10	-0.922045	0.000135086	-1.3877e-10	-1.04906
50726459	rs192965378	1.70194e-06	-1.3877e-10	0.162687	0.000306259	-1.3877e-10	0.251403	0.000518011	-1.3877e-10	0.295025
50726627	rs58705604	1.6928e-07	-1.10591	-1.03937	1.99928e-05	-1.44608	-1.03158	3.68243e-05	-1.33128	-1.01753
50726673	rs117439977	5.11906e-07	-1.59407	0.555382	0.000132054	-0.99652	0.406703	0.000202935	-1.06311	0.42103
50727308	rs142515133	7.84923e-07	-1.3877e-10	-0.611249	0.000131727	-1.3877e-10	-0.592299	0.000205014	-1.3877e-10	-0.631891
50727782	rs62241207	2.85523e-07	-1.62251	-1.51298e-10	5.44419e-05	-1.4759	-1.51298e-10	8.98114e-05	-1.45726	-1.51298e-10
50727792	rs28573806	3.40233e-07	-0.339006	-1.1082	6.1734e-05	-0.245773	-1.10442	0.00016668	0.261409	-1.1003
50727921	rs28578714	3.52571e-07	-0.301486	-1.1101	6.40087e-05	-0.207081	-1.10693	0.00017374	0.305938	-1.10335
50728062	rs28379706	3.18818e-07	-0.412583	-1.09963	5.38756e-05	-0.391585	-1.09477	0.000145977	0.117678	-1.0892
50730220	rs28415976	7.62825e-07	-0.0594344	-0.580371	0.000143344	0.00128285	-0.509064	0.000290309	0.155905	-0.439931
50730304	rs77759477	1.26467e-07	-1.37166	-1.06519	1.52689e-05	-1.68703	-1.06018	2.65428e-05	-1.62542	-1.05079
50730319	rs147264558	4.7227e-07	-1.11928	-1.51298e-10	6.08375e-05	-1.36482	-1.51298e-10	9.4049e-05	-1.41115	-1.51298e-10
50730320	rs28412679	7.13004e-06	2.39696	-0.801727	0.00151286	2.62203	-0.773303	0.00501014	3.32383	-0.759583
50730458	rs28535173	1.34169e-07	-1.46797	-0.909767	3.64426e-05	-0.96984	-0.907452	3.72436e-05	-1.58775	-0.749736
50730972	rs114496424	7.87782e-08	-1.79879	-1.11141	1.35992e-05	-1.74996	-1.11306	2.14926e-05	-1.77347	-1.1138
50731310	rs28607360	2.91075e-06	1.56705	-0.867718	0.00045888	1.49314	-0.83738	0.0012032	1.88201	-0.744242
50731425	rs117274589	3.51365e-07	-1.41501	-1.51298e-10	4.27376e-05	-1.71795	-1.51298e-10	6.9712e-05	-1.7106	-1.51298e-10
50731608	rs145361155	4.75512e-07	-1.3877e-10	-1.11244	7.82014e-05	-1.3877e-10	-1.11374	0.000129668	-1.3877e-10	-1.09
50731808	rs28396846	3.27108e-06	1.71332	-0.897279	0.000452995	1.50217	-0.859317	0.00118526	1.8895	-0.766751
50731903	rs28455041	1.87126e-06	1.20912	-0.951591	0.000317959	1.19953	-0.910643	0.000773249	1.5132	-0.817567
50732510	rs28581366	2.18784e-06	1.48779	-1.07395	0.000340046	1.41387	-1.05782	0.00074133	1.65997	-1.00649
50733227	rs73188905	2.2362e-06	1.51137	-1.07567	0.000347358	1.43719	-1.05987	0.000757332	1.68416	-1.00933
50733487	rs373424311	4.80111e-07	-1.3877e-10	-1.10282	7.96927e-05	-1.3877e-10	-1.09485	0.000127885	-1.3877e-10	-1.10384
50733623	rs28394672	1.82822e-06	1.22951	-0.995243	0.000292196	1.16429	-0.959899	0.000702659	1.47765	-0.87775
50733678	rs28483439	2.87386e-06	1.61097	-0.924393	0.000362855	1.30976	-0.888787	0.000976328	1.73014	-0.801316
50733818	rs28625946	2.79695e-06	1.58384	-0.924393	0.000353578	1.28386	-0.888787	0.000949753	1.70255	-0.801316
50734244	rs73437463	1.30244e-07	-1.77445	-0.632976	2.13078e-05	-1.79801	-0.615943	3.43059e-05	-1.78236	-0.637295
50734392	rs62241209	5.04116e-07	-0.207817	-0.846211	4.89138e-05	-0.735724	-0.847246	6.05604e-05	-0.996209	-0.85512
50734418	rs28639985	2.71803e-06	1.55264	-0.921813	0.000355372	1.28611	-0.885977	0.000915553	1.66256	-0.798006
50734462	rs28570650	1.75323e-06	1.15616	-0.963781	0.000281594	1.09175	-0.924313	0.000680068	1.40134	-0.834122
50734890	rs28611014	1.68837e-06	1.23463	-1.07994	0.00025842	1.14685	-1.06529	0.000554239	1.38216	-1.01954
50735230	rs28427539	2.01177e-06	1.28771	-0.957777	0.00025687	1.00147	-0.925936	0.000669484	1.40115	-0.849611
50735604	rs115923827	2.40989e-07	-1.79209	-1.51298e-10	5.25856e-05	-1.51059	-1.51298e-10	7.27717e-05	-1.66764	-1.51298e-10
50735872	rs75224671	8.59543e-08	-1.75286	-1.07016	1.34181e-05	-1.79875	-1.07767	2.16352e-05	-1.79173	-1.08892
50736308	rs28672672	9.23426e-08	-1.68177	-1.06956	1.3716e-05	-1.78029	-1.07417	2.24997e-05	-1.75389	-1.08758
50736409	rs28473629	8.80821e-08	-1.71648	-1.08208	1.33608e-05	-1.79227	-1.08844	2.18246e-05	-1.77424	-1.0977
50736787	rs68097952	1.69584e-06	1.16388	-1.00479	0.000201343	0.811911	-0.979932	0.000497253	1.16395	-0.909816
50737129	rs28711487	1.96568e-06	1.33795	-1.03119	0.000424295	1.58299	-1.00559	0.000995847	1.88325	-0.934624
50737584	rs28607359	1.84521e-06	1.19699	-0.953476	0.000235525	0.912678	-0.92389	0.000592995	1.27337	-0.843157
50738004	rs140206942	5.53761e-07	-1.3877e-10	-0.960102	9.08706e-05	-1.3877e-10	-0.963593	0.000152908	-1.3877e-10	-0.925137
50738223	rs143893967	2.95039e-06	-1.3877e-10	0.712856	0.000464659	-1.3877e-10	0.668275	0.000849557	-1.3877e-10	0.789744
50738434	rs28647660	8.8765e-08	-1.69285	-1.09799	1.52651e-05	-1.63957	-1.10789	2.48522e-05	-1.63296	-1.10907
50738930	rs28534659	9.26878e-08	-1.79585	-0.951751	1.59927e-05	-1.78356	-0.917337	2.56332e-05	-1.78752	-0.92356
50738953	rs148606436	1.06978e-06	-1.3877e-10	-0.301625	0.000177996	-1.3877e-10	-0.291266	0.000275639	-1.3877e-10	-0.335879
50739049	rs73891214	8.16017e-08	-1.76147	-1.11352	1.5685e-05	-1.61001	-1.11031	2.62042e-05	-1.57892	-1.11013
50739442	rs76879755	8.50059e-08	-1.77935	-1.05477	1.36927e-05	-1.79868	-1.05748	2.21466e-05	-1.78633	-1.07095
50739989	rs28645770	1.66142e-07	-1.7868	-0.37719	3.01279e-05	-1.77041	-0.297173	5.5576e-05	-1.76749	-0.169729
50740041	rs78484472	3.58089e-07	-1.39605	-1.51298e-10	5.38293e-05	-1.48721	-1.51298e-10	9.13958e-05	-1.43977	-1.51298e-10
50740268	rs117284236	9.04818e-08	-1.78006	-0.991621	1.47424e-05	-1.79472	-0.987582	2.43343e-05	-1.7584	-1.00468
50740857	rs145268680	8.59036e-08	-1.71014	-1.11347	1.69459e-05	-1.52963	-1.11337	2.75648e-05	-1.52499	-1.11344
50740999	rs117940427	2.43628e-07	-1.78119	-1.51298e-10	4.38473e-05	-1.69232	-1.51298e-10	6.8462e-05	-1.72869	-1.51298e-10
50741504	rs62241210	1.65649e-07	-1.22999	-0.936975	2.82569e-05	-1.24446	-0.88723	9.52249e-05	-0.30842	-1.09031
50741882	rs148919336	9.38455e-08	-1.76427	-0.970911	1.51867e-05	-1.78607	-0.966546	2.53699e-05	-1.73634	-0.985068
50741953	rs143713439	2.3875e-06	0.501166	-1.51298e-10	0.00032982	0.325517	-1.51298e-10	0.00064409	0.512868	-1.51298e-10
50742346	rs67710834	2.55325e-07	-0.697504	-1.03679	3.5979e-05	-0.871753	-1.01834	0.000194259	0.427373	-1.11315
50742611	rs62241211	2.584e-07	-0.6674	-1.05493	4.17074e-05	-0.717573	-1.02478	0.000247465	0.669689	-1.11339
50742721	rs78599223	1.30095e-06	-0.105985	-1.51298e-10	0.000273588	0.138593	-1.51298e-10	0.000399103	0.0342481	-1.51298e-10
50742935	rs34544325	1.67761e-07	-1.09852	-1.05577	2.41773e-05	-1.24631	-1.04131	0.000103035	-0.210215	-1.10968
50743510	rs62241212	1.88449e-07	-1.10781	-0.930192	3.24129e-05	-1.11852	-0.87595	0.000116911	-0.106658	-1.0869
50743827	rs62241213	2.57428e-07	-0.698372	-1.02772	4.35406e-05	-0.709561	-0.989774	0.00025011	0.679923	-1.11299
50744339	rs73437489	7.97897e-08	-1.78358	-1.11386	1.41266e-05	-1.71118	-1.11379	2.1435e-05	-1.77918	-1.11076
50744821	rs62241216	2.14683e-07	-0.954743	-0.952928	3.46779e-05	-1.02987	-0.89706	0.000149171	0.137039	-1.08692
50745039	rs73437491	8.03878e-08	-1.77614	-1.11383	1.43647e-05	-1.69438	-1.11388	2.16077e-05	-1.77084	-1.11108
50745751	rs142227764	8.4114e-08	-1.79101	-1.05365	1.37634e-05	-1.7986	-1.05242	2.27103e-05	-1.76752	-1.06464
50745902	rs151210496	3.09667e-07	-0.468945	-1.07239	4.83281e-05	-0.549267	-1.04575	0.000241649	0.638735	-1.10622
50746612	rs114420749	8.03186e-08	-1.77712	-1.11371	1.43342e-05	-1.69651	-1.11388	2.15709e-05	-1.77194	-1.11169
50746656	rs72619588	2.19533e-07	-0.826762	-1.05857	3.47402e-05	-0.899399	-1.02573	0.000152605	0.184702	-1.11182
50746706	rs73188911	1.26105e-06	-0.311538	0.1744	0.000179109	-0.488903	0.203865	0.000283266	-0.490271	0.181687
50746955	rs62241217	1.85317e-07	-0.991854	-1.06291	2.67555e-05	-1.15714	-1.02914	0.000116812	-0.0815903	-1.11282
50747058	rs78955443	7.92723e-08	-1.79107	-1.11288	1.29867e-05	-1.79759	-1.11151	2.16751e-05	-1.76608	-1.11272
50747101	rs62241218	1.8502e-07	-0.991854	-1.06451	2.67003e-05	-1.15714	-1.03121	0.000116841	-0.0815903	-1.11257
50747507	rs62241220	2.85194e-07	-0.525119	-1.09855	3.11203e-05	-0.945744	-1.08943	0.00020536	0.451899	-1.08211
50747598	rs35662666	8.41616e-08	-1.7986	-1.0455	1.5677e-05	-1.67134	-1.04949	2.53326e-05	-1.79735	-0.925535
50747901	rs118020266	8.11988e-08	-1.76857	-1.11137	1.68817e-05	-1.54387	-1.10293	2.65602e-05	-1.57185	-1.10371
50747995	rs35729162	1.87319e-07	-0.981042	-1.06298	2.32659e-05	-1.28022	-1.04582	7.8448e-05	-0.483651	-1.10888
50748307	rs78854007	8.3242e-08	-1.77487	-1.08021	1.35031e-05	-1.79645	-1.07366	2.27041e-05	-1.75309	-1.07934
50748325	rs35197053	1.96366e-07	-0.914191	-1.08267	2.38878e-05	-1.2307	-1.06896	0.00010639	-0.188287	-1.09957
50748930	rs68069258	2.61002e-07	-0.609798	-1.10251	3.13317e-05	-0.932849	-1.09555	0.000190908	0.360601	-1.06378
50748943	rs67286232	1.8679e-07	-0.977648	-1.0692	2.68764e-05	-1.14447	-1.03731	0.000119391	-0.0608945	-1.11167
50749197	rs62241223	2.4175e-07	-0.718409	-1.07052	3.20785e-05	-0.948455	-1.05639	0.000146187	0.130571	-1.10066
50749352	rs62241225	2.64789e-07	-0.63088	-1.06702	3.53931e-05	-0.873005	-1.03351	0.000192227	0.415919	-1.11221
50750218	rs34244788	8.12137e-08	-1.77308	-1.10667	1.45317e-05	-1.68793	-1.10877	2.16341e-05	-1.76745	-1.11325
50750481	rs11553142	2.49671e-07	-1.75669	-1.51298e-10	4.16177e-05	-1.7445	-1.51298e-10	6.40911e-05	-1.79467	-1.51298e-10
50750835	rs117291362	8.1886e-08	-1.75784	-1.11366	1.72819e-05	-1.51429	-1.10908	2.71529e-05	-1.54389	-1.10959
50750879	rs73439304	8.0617e-08	-1.77759	-1.10953	1.4359e-05	-1.69753	-1.11112	2.15133e-05	-1.77246	-1.11384
50751529	rs67248662	2.3898e-06	1.01759	-0.515462	0.000145656	0.0816615	-0.573442	0.00529675	2.43529	0.184583
50751678	rs73439306	4.00967e-07	-1.28296	-1.51298e-10	6.6094e-05	-1.28195	-1.51298e-10	0.000125393	-1.12351	-1.51298e-10
50752133	rs137921722	5.34149e-07	-1.3877e-10	-0.996159	8.78105e-05	-1.3877e-10	-0.997849	0.000151503	-1.3877e-10	-0.934365
50752150	rs68178377	6.08216e-07	0.230011	-1.09632	6.91607e-05	-0.130769	-1.10583	0.00126207	2.01037	-0.824835
50752169	rs73891220	3.6211e-07	-0.603379	-0.781507	4.04814e-05	-0.959616	-0.812571	0.000605612	0.656216	-0.204947
50752769	rs117100828	1.42031e-07	-1.64641	-0.674387	2.11754e-05	-1.71075	-0.709442	4.27073e-05	-1.5878	-0.612801
50753334	rs73439311	2.88152e-07	-0.982164	-0.631181	3.19882e-05	-1.32585	-0.681818	0.000361262	-0.0824404	0.0170733
50753676	rs35759545	4.84235e-07	-0.583632	-0.510632	4.53033e-05	-1.09635	-0.563301	0.000841252	0.563498	0.216422
50753728	rs62241227	2.44723e-07	-1.77671	-1.51298e-10	4.03498e-05	-1.77544	-1.51298e-10	7.49738e-05	-1.63783	-1.51298e-10
50753945	rs76393084	1.91838e-06	-1.3877e-10	0.282404	0.000316345	-1.3877e-10	0.283802	0.000573445	-1.3877e-10	0.396692
50753973	rs62241228	4.96879e-07	-0.576954	-0.491534	4.67211e-05	-1.08379	-0.545049	0.000887977	0.589264	0.24471
50754286	rs78076701	2.48542e-07	-1.76122	-1.51298e-10	3.97266e-05	-1.79101	-1.51298e-10	7.29362e-05	-1.66539	-1.51298e-10
50754363	rs35812349	2.82627e-07	-0.984039	-0.648669	3.29942e-05	-1.24728	-0.729424	0.000394629	0.141934	-0.118959
50754445	rs80243206	8.76462e-08	-1.79372	-1.00981	1.41337e-05	-1.79557	-1.0289	2.25175e-05	-1.78761	-1.05307
50754466	rs62241230	6.44137e-07	-0.377374	-0.431549	6.26484e-05	-0.863583	-0.471909	0.00168332	1.06499	0.40856
50754512	rs11553143	8.15514e-08	-1.76521	-1.11039	1.71939e-05	-1.52651	-1.10197	2.52257e-05	-1.62473	-1.10237
50754772	rs73439316	8.23485e-08	-1.78445	-1.08143	1.40823e-05	-1.73912	-1.08898	2.19065e-05	-1.76661	-1.10158
50755109	rs141303849	2.88596e-07	-1.61181	-1.51298e-10	4.86651e-05	-1.58807	-1.51298e-10	0.000181411	-0.754204	-1.51298e-10
50755907	rs73439318	8.22643e-08	-1.78323	-1.08367	1.40893e-05	-1.73667	-1.09094	2.19163e-05	-1.7648	-1.10294
50756026	rs74933135	8.35837e-08	-1.73714	-1.11385	1.34524e-05	-1.7605	-1.11337	2.37316e-05	-1.67435	-1.11382
50756048	rs78060754	7.01152e-07	0.0807432	-0.804854	9.14926e-05	-0.115489	-0.841282	0.0514399	4.97325	-0.0800481
50756452	rs73439320	8.23927e-08	-1.77558	-1.08976	1.42202e-05	-1.72217	-1.0962	2.20791e-05	-1.75387	-1.10647
50757112	rs62241231	3.99368e-07	-0.715234	-0.571719	4.24266e-05	-1.06869	-0.656568	0.000776578	0.704604	-0.00467754
50757348	rs62241232	2.04219e-07	-0.856015	-1.10163	2.60017e-05	-1.10315	-1.11172	0.000223173	0.411062	-0.958084
50757365	rs117044665	8.37769e-08	-1.73486	-1.11382	1.82701e-05	-1.45789	-1.10987	2.86263e-05	-1.49038	-1.11027
50757470	rs67488807	1.98114e-07	-0.885548	-1.10245	2.53454e-05	-1.12849	-1.11194	0.000212974	0.365721	-0.95952
50757541	rs62241233	4.12266e-07	-0.186235	-1.06893	4.10143e-05	-0.681815	-1.07729	0.000702704	1.3844	-0.78444
50757579	rs146031404	8.29948e-08	-1.75598	-1.10207	1.33378e-05	-1.79668	-1.08575	2.17205e-05	-1.78843	-1.08828
50757654	rs78477728	8.0833e-08	-1.77091	-1.11354	1.30777e-05	-1.79537	-1.10675	2.12109e-05	-1.79116	-1.10929
50757680	rs35847018	2.4698e-07	-1.76753	-1.51298e-10	4.13688e-05	-1.7505	-1.51298e-10	7.9566e-05	-1.57838	-1.51298e-10
50758394	rs146310944	8.62888e-08	-1.7053	-1.11383	1.38886e-05	-1.72865	-1.11331	2.50711e-05	-1.61946	-1.11379
50758701	rs62241236	2.70784e-07	-1.03457	-0.640939	3.15589e-05	-1.29454	-0.726632	0.000384115	0.10799	-0.112018
50758873	rs62241237	3.21544e-07	-0.830912	-0.672789	3.93564e-05	-1.05305	-0.747325	0.000539318	0.450272	-0.114937
50759134	rs73439323	8.19484e-08	-1.77246	-1.09829	1.41978e-05	-1.71657	-1.10337	2.2079e-05	-1.74956	-1.11078
50759482	rs62241238	2.69752e-07	-1.04865	-0.630681	3.14834e-05	-1.30622	-0.717345	0.000360004	0.0282577	-0.0971135
50759892	rs62241239	1.8495e-07	-0.962482	-1.09427	2.35235e-05	-1.2071	-1.10793	0.000198307	0.26724	-0.932395
50760127	rs144337033	8.28272e-08	-1.75563	-1.10445	1.32609e-05	-1.79873	-1.08948	2.1827e-05	-1.77998	-1.09184
50760606	rs183166435	8.72044e-08	-1.69473	-1.11385	1.40161e-05	-1.71946	-1.11337	2.54375e-05	-1.60493	-1.11382
50761676	rs111715507	8.33188e-08	-1.75484	-1.09932	1.46091e-05	-1.68717	-1.10422	2.25883e-05	-1.7263	-1.11123
50761999	rs62241241	3.2229e-07	-0.857767	-0.643617	3.90077e-05	-1.08858	-0.72069	0.000523362	0.376576	-0.0712721
50762000	rs62241242	2.32888e-07	-1.21052	-0.615757	2.81148e-05	-1.43292	-0.703815	0.000279031	-0.248133	-0.0755158
50762238	rs112558821	8.28539e-08	-1.7589	-1.10086	1.4496e-05	-1.69369	-1.10546	2.24562e-05	-1.73154	-1.11186
50762299	rs118067161	9.08029e-08	-1.6852	-1.08294	1.44873e-05	-1.71111	-1.08865	2.65546e-05	-1.592	-1.08376
50762452	rs73439331	8.17006e-08	-1.76312	-1.11066	1.42923e-05	-1.70062	-1.11269	2.22912e-05	-1.73705	-1.11372
50762615	rs75339271	6.6369e-07	-0.124034	-0.654985	8.78573e-05	-0.308966	-0.68835	0.047249	4.57924	0.228972
50762876	rs67447900	2.9142e-07	-0.998068	-0.604	3.33911e-05	-1.27611	-0.688631	0.00042352	0.144599	-0.0509689
50763114	rs140857239	2.47788e-07	-1.76426	-1.51298e-10	4.19235e-05	-1.73718	-1.51298e-10	6.45965e-05	-1.78681	-1.51298e-10
50763167	rs117747654	8.4189e-08	-1.73033	-1.11344	1.84942e-05	-1.44755	-1.10803	2.89605e-05	-1.48053	-1.10851
50763342	rs62241243	2.92149e-07	-1.02462	-0.574953	3.37175e-05	-1.29752	-0.657497	0.000425381	0.103115	-0.0051005
50763345	rs117289563	9.0582e-08	-1.68037	-1.09021	1.44545e-05	-1.70685	-1.09517	2.65371e-05	-1.58549	-1.09093
50763972	rs145681542	8.42887e-08	-1.72925	-1.11334	1.8546e-05	-1.44509	-1.10768	2.90378e-05	-1.4782	-1.10818
50764057	rs4074135	1.87736e-07	-0.947473	-1.09433	2.47967e-05	-1.15544	-1.10688	0.000213302	0.335875	-0.928137
50764408	rs76550697	2.63441e-07	-1.70301	-1.51298e-10	6.34231e-05	-1.3232	-1.51298e-10	6.96317e-05	-1.71175	-1.51298e-10
50764854	rs140933791	2.90103e-07	-1.03424	-0.572358	3.94058e-05	-1.15308	-0.646032	0.000562882	0.330726	0.0473727
50765176	rs138111542	9.06021e-06	1.83481	-1.51298e-10	0.00191231	2.08304	-1.51298e-10	0.00241139	1.83299	-1.51298e-10
50765842	rs140693299	7.44582e-07	0.0584004	-0.722412	9.33437e-05	-0.183918	-0.752823	0.0541007	4.82507	0.118562
50765888	rs143135011	1.36653e-07	-1.29673	-1.06266	1.93091e-05	-1.42667	-1.08579	0.000122076	-0.204185	-0.946146
50767050	rs144903902	1.69583e-06	-1.3877e-10	0.159094	0.000293162	-1.3877e-10	0.207695	0.00046343	-1.3877e-10	0.183684
50767351	rs140763648	1.38186e-07	-1.23995	-1.10828	2.02178e-05	-1.35281	-1.11366	0.000143852	-0.0107872	-0.975397
50767391	rs144682708	2.47416e-06	-1.3877e-10	0.536822	0.000403784	-1.3877e-10	0.527851	0.000744743	-1.3877e-10	0.658069
50767453	rs140286278	1.44807e-07	-1.19315	-1.10828	2.10831e-05	-1.3109	-1.11366	0.000156296	0.0721813	-0.975397
50768939	rs144356196	5.3116e-07	-0.236668	-0.765102	7.6442e-05	-0.346088	-0.790409	0.033354	4.40513	0.0548286
50769029	rs148762611	2.45117e-07	-0.661705	-1.11339	2.95021e-05	-0.9747	-1.11387	0.000362279	0.873705	-0.936263
50769076	rs182886673	3.00564e-07	-1.57117	-1.51298e-10	4.34154e-05	-1.70222	-1.51298e-10	6.68305e-05	-1.75281	-1.51298e-10
50769407	rs139814298	9.37667e-07	-0.433439	-1.51298e-10	0.000115353	-0.725034	-1.51298e-10	0.000178243	-0.771822	-1.51298e-10
50769456	rs146662012	8.29045e-07	-1.3877e-10	-0.55656	0.000137884	-1.3877e-10	-0.546618	0.000208209	-1.3877e-10	-0.616428
50769493	rs140228812	9.35487e-08	-1.66699	-1.07137	2.1424e-05	-1.31708	-1.09144	3.32801e-05	-1.35584	-1.09417
50769542	rs149898569	4.98013e-07	-1.3877e-10	-1.06621	8.24866e-05	-1.3877e-10	-1.06039	0.000136312	-1.3877e-10	-1.04003
50769775	rs138883275	9.45471e-08	-1.65113	-1.0766	2.19913e-05	-1.28719	-1.09519	3.41284e-05	-1.32716	-1.09768
50770110	rs141907324	1.39572e-07	-1.22932	-1.10894	2.04081e-05	-1.34331	-1.11379	0.000146673	0.00818944	-0.974951
50770715	rs138896249	2.2192e-06	-1.3877e-10	0.428067	0.000362283	-1.3877e-10	0.419397	0.000665338	-1.3877e-10	0.545324
50770730	rs149391318	8.2163e-08	-1.78689	-1.08124	1.41112e-05	-1.73759	-1.08847	2.19401e-05	-1.76574	-1.10091
50770814	rs139779955	9.10009e-08	-1.68688	-1.07909	2.11404e-05	-1.3249	-1.09694	3.11851e-05	-1.41573	-1.0993
50770938	rs36154708	1.0712e-07	-1.79409	-0.808789	1.91516e-05	-1.72654	-0.794102	2.88986e-05	-1.78213	-0.80905
50771188	rs150947602	1.63543e-07	-1.06858	-1.11117	2.08037e-05	-1.3299	-1.108	0.000156761	0.119196	-1.01944
50771202	rs140833036	1.59494e-07	-1.09365	-1.11117	2.03908e-05	-1.34994	-1.108	0.000150499	0.0784315	-1.01944
50771298	rs147821693	8.01265e-08	-1.78615	-1.10708	1.30712e-05	-1.79766	-1.10496	2.14378e-05	-1.7917	-1.09812
50771311	rs141476490	1.56234e-07	-1.11201	-1.11346	2.03214e-05	-1.34939	-1.11197	0.000153176	0.0768728	-1.00025
50771464	rs36172631	1.29647e-07	-1.29938	-1.11264	1.91478e-05	-1.40854	-1.1123	0.000132326	-0.0898325	-0.979872
50771599	rs36183785	6.561e-07	0.322616	-1.11314	5.07012e-05	-0.435928	-1.11115	0.000944998	1.89864	-1.00243
50771629	rs149127232	3.60362e-07	-0.702365	-0.68736	3.30859e-05	-1.25753	-0.716393	5.43383e-05	-1.23219	-0.72755
50771914	rs146373984	1.46402e-07	-1.17665	-1.11383	1.87725e-05	-1.42778	-1.11286	0.000129638	-0.101762	-0.988465
50772554	rs146143398	1.34063e-07	-1.70716	-0.671365	1.96993e-05	-1.7803	-0.712149	3.09839e-05	-1.79129	-0.730217
50772673	rs139045789	1.37481e-07	-1.25185	-1.1015	1.94044e-05	-1.39696	-1.11057	0.000137578	-0.0874151	-0.943364
50774042	rs150997450	8.90786e-08	-1.71651	-1.07081	1.37133e-05	-1.7894	-1.06527	2.24762e-05	-1.77386	-1.06866
50774262	rs145165810	8.76184e-08	-1.7285	-1.07534	1.35304e-05	-1.798	-1.07009	2.20095e-05	-1.79019	-1.07331
50774821	rs150519056	3.64654e-07	-1.37788	-1.51298e-10	8.41342e-05	-1.04062	-1.51298e-10	0.000141115	-1.0054	-1.51298e-10
50774863	rs36189634	1.73688e-07	-1.00575	-1.11382	2.30024e-05	-1.22364	-1.11379	0.000211564	0.351831	-0.952275
50776135	rs181610147	9.83988e-08	-1.60371	-1.08409	2.37758e-05	-1.20176	-1.1026	3.68655e-05	-1.24501	-1.10268
50776152	rs186314729	4.4672e-07	-0.518205	-0.656697	6.15234e-05	-0.680358	-0.673254	0.0169862	3.50735	0.277833
50776402	rs368480466	2.62265e-07	-1.70748	-1.51298e-10	3.95881e-05	-1.7945	-1.51298e-10	6.49124e-05	-1.78193	-1.51298e-10
50776446	rs539951711	6.20512e-07	-1.3877e-10	-0.846289	0.00010209	-1.3877e-10	-0.847174	0.000177828	-1.3877e-10	-0.774152
50776615	rs183436469	8.27466e-08	-1.77045	-1.0906	1.33601e-05	-1.79813	-1.08263	2.21269e-05	-1.79589	-1.06229
50776782	rs187591537	1.30974e-07	-1.66215	-0.739682	1.88292e-05	-1.76311	-0.77451	2.92638e-05	-1.78269	-0.795925
50777678	rs376092773	2.26514e-06	-1.3877e-10	0.448557	0.00036175	-1.3877e-10	0.417923	0.000663268	-1.3877e-10	0.542209
50778529	rs368177450	2.19839e-06	-1.3877e-10	0.418645	0.000351193	-1.3877e-10	0.388308	0.000643151	-1.3877e-10	0.511409
50779990	rs111220633	2.55402e-07	-1.73399	-1.51298e-10	4.52927e-05	-1.65988	-1.51298e-10	6.94677e-05	-1.71411	-1.51298e-10
50780493	rs59137481	2.38061e-07	-1.13381	-0.670502	3.42029e-05	-1.2565	-0.684223	0.00366476	1.99385	0.257692
50780512	rs118113658	6.54652e-07	-1.3877e-10	-0.792731	0.00011902	-1.3877e-10	-0.693738	0.000167978	-1.3877e-10	-0.831136
50780949	rs67048095	1.22273e-07	-1.35781	-1.11277	2.55839e-05	-1.12327	-1.10779	0.000821166	1.76926	-1.01351
50780980	rs74875961	2.90991e-07	-1.60354	-1.51298e-10	4.0308e-05	-1.77648	-1.51298e-10	6.88093e-05	-1.72363	-1.51298e-10
50781347	rs142322359	8.78315e-08	-1.73523	-1.06619	1.36547e-05	-1.79858	-1.06036	2.21671e-05	-1.79244	-1.06393
50785166	rs73439336	2.59864e-07	-1.07787	-0.638809	3.71196e-05	-1.20587	-0.653015	0.00441989	2.12588	0.31302
50785718	rs28642259	1.08572e-07	-1.66246	-0.926958	1.83478e-05	-1.61797	-0.945554	3.6532e-05	-1.39242	-0.964366
50785747	rs79547416	9.73589e-08	-1.61025	-1.08818	2.43024e-05	-1.17775	-1.1047	3.54319e-05	-1.28243	-1.10493
50785994	rs80327784	5.35649e-07	-0.453983	-0.539373	7.31886e-05	-0.620288	-0.559702	0.0236256	3.63727	0.477849
50786036	rs28403232	2.61166e-07	-1.07787	-0.633812	3.73027e-05	-1.20587	-0.648094	0.00445829	2.12588	0.321669
50786795	rs28401210	2.55387e-07	-1.07787	-0.656188	3.64897e-05	-1.20587	-0.67013	0.00428825	2.12588	0.282783
50786976	rs74667571	5.13464e-07	-0.443032	-0.592624	7.01766e-05	-0.610035	-0.611979	0.0220835	3.65926	0.388352
50787117	rs80299307	3.06157e-07	-1.55274	-1.51298e-10	4.66586e-05	-1.63017	-1.51298e-10	7.84592e-05	-1.59239	-1.51298e-10
50787371	rs139455278	1.11448e-06	-0.260695	-1.51298e-10	9.48244e-05	-0.921003	-1.51298e-10	0.000178642	-0.769588	-1.51298e-10
50787834	rs73439337	2.65852e-07	-1.01321	-0.680687	3.77663e-05	-1.1471	-0.694508	0.0047252	2.27489	0.230806
50788053	rs79330110	4.94653e-07	-0.484402	-0.588576	6.77801e-05	-0.648753	-0.608008	0.0204578	3.57593	0.395218
50788173	rs28802688	2.28487e-07	-1.16535	-0.680004	3.47069e-05	-1.23252	-0.693576	0.00346305	1.954	0.24094
50788567	rs73188924	1.29462e-07	-1.77427	-0.639174	2.10453e-05	-1.79833	-0.628018	3.69885e-05	-1.7905	-0.553866
50788696	rs117427058	2.30923e-06	0.467834	-1.51298e-10	0.000525069	0.7905	-1.51298e-10	0.000643329	0.511686	-1.51298e-10
50788848	rs62241244	3.57313e-07	-0.595226	-0.802996	0.000141937	0.264246	-0.781892	9.56853e-05	-0.86074	-0.533166
50789083	rs193096387	2.19917e-06	-1.3877e-10	0.419	0.000351317	-1.3877e-10	0.388659	0.000643386	-1.3877e-10	0.511775
50789302	rs62241246	2.43719e-07	-1.78082	-1.51298e-10	3.99635e-05	-1.78506	-1.51298e-10	7.12191e-05	-1.68921	-1.51298e-10
50789797	rs116877250	8.49532e-08	-1.76174	-1.07299	1.35533e-05	-1.79882	-1.06759	2.1964e-05	-1.79467	-1.0709
50789956	rs28880677	1.06495e-07	-1.50295	-1.10579	1.50987e-05	-1.64985	-1.10857	8.78815e-05	-0.598567	-0.880415
50790558	rs574706392	2.58115e-07	-1.72343	-1.51298e-10	4.08218e-05	-1.76381	-1.51298e-10	6.4491e-05	-1.78845	-1.51298e-10
50790915	rs150003830	8.4954e-08	-1.76427	-1.07046	1.35899e-05	-1.79881	-1.06489	2.20031e-05	-1.79549	-1.0683
50791201	rs28762414	2.36974e-07	-1.1405	-0.668386	3.44882e-05	-1.25027	-0.68214	0.00369485	1.99831	0.261412
50791260	rs28874946	2.31899e-07	-1.15839	-0.672138	3.33988e-05	-1.27868	-0.685833	0.00344473	1.93482	0.254814
50791328	rs117994560	7.88686e-07	-1.3877e-10	-0.606467	0.000114286	-1.3877e-10	-0.734322	0.000190592	-1.3877e-10	-0.704833
50791513	rs28880317	8.76913e-08	-1.69417	-1.10884	1.53298e-05	-1.62935	-1.11388	2.33961e-05	-1.68912	-1.11328
50792104	rs59374353	1.37461e-07	-1.68033	-0.673163	2.11956e-05	-1.75682	-0.662412	3.60555e-05	-1.77907	-0.590837
50792374	rs75041198	3.52299e-07	-1.41235	-1.51298e-10	5.25513e-05	-1.51124	-1.51298e-10	8.93429e-05	-1.46249	-1.51298e-10
50792445	rs58378930	1.98353e-06	-1.3877e-10	0.315797	0.000317199	-1.3877e-10	0.286501	0.000578485	-1.3877e-10	0.405441
50792579	rs151139695	2.40895e-06	-1.3877e-10	0.510113	0.000380527	-1.3877e-10	0.468527	0.000693724	-1.3877e-10	0.587103
50792774	rs76615455	2.27472e-06	-1.3877e-10	0.452778	0.000363265	-1.3877e-10	0.422102	0.000666156	-1.3877e-10	0.546554
50792826	rs118138778	8.71521e-08	-1.73881	-1.07037	1.36327e-05	-1.79575	-1.0648	2.22333e-05	-1.78517	-1.06821
50794255	rs117017854	5.14675e-07	-0.484402	-0.548897	7.03891e-05	-0.648753	-0.570238	0.0218579	3.57593	0.461412
50794282	rs28797322	2.46191e-07	-1.15728	-0.613448	3.632e-05	-1.25152	-0.629144	0.00388002	1.95245	0.356178
50794538	rs28840684	2.82347e-07	-0.962066	-0.671633	3.98929e-05	-1.10045	-0.686381	0.00543415	2.39032	0.255169
50794721	rs77549310	2.24622e-06	-1.3877e-10	0.440169	0.000358758	-1.3877e-10	0.409618	0.000657565	-1.3877e-10	0.533573
50794804	rs116735347	8.85832e-08	-1.68295	-1.10994	1.55501e-05	-1.61515	-1.11381	2.36808e-05	-1.67763	-1.11267
50795071	rs73188926	1.15842e-07	-1.77416	-0.750444	1.79846e-05	-1.79876	-0.784754	2.86039e-05	-1.79559	-0.805839
50795146	rs143922184	8.80356e-08	-1.72761	-1.07148	1.36562e-05	-1.79285	-1.06598	2.23325e-05	-1.77958	-1.06935
50795310	rs57198842	4.01899e-07	-0.597015	-0.683618	5.47544e-05	-0.772009	-0.698163	0.0127868	3.26717	0.23402
50795620	rs79865452	3.19014e-07	-1.5116	-1.51298e-10	3.94192e-05	-1.79878	-1.51298e-10	6.39534e-05	-1.79682	-1.51298e-10
50795806	rs28645281	3.78689e-07	-0.64874	-0.691379	5.18037e-05	-0.819777	-0.705791	0.0113345	3.16038	0.220256
50795934	rs60225523	5.28308e-07	-0.39753	-0.609625	7.45843e-05	-0.535718	-0.625381	0.0214947	3.65787	0.362724
50795959	rs78047284	2.33452e-06	-1.3877e-10	0.478726	0.00037272	-1.3877e-10	0.447797	0.00068419	-1.3877e-10	0.573265
50796278	rs117553138	3.46656e-07	-1.4285	-1.51298e-10	6.09541e-05	-1.36291	-1.51298e-10	8.82526e-05	-1.47477	-1.51298e-10
50796296	rs28540936	8.15571e-08	-1.79636	-1.07917	1.357e-05	-1.79075	-1.07442	2.24472e-05	-1.79528	-1.04853
50796448	rs111945246	1.06174e-07	-1.7762	-0.835559	1.65888e-05	-1.79882	-0.865478	2.6481e-05	-1.79479	-0.883749
50796460	rs28638301	3.58992e-07	-0.610898	-0.782637	3.74541e-05	-1.02853	-0.821381	0.00116953	1.19776	-0.0883765
50797067	rs146440524	5.23253e-07	-1.3877e-10	-1.01677	8.39968e-05	-1.3877e-10	-1.04225	0.000142456	-1.3877e-10	-0.995934
50797256	rs73188928	1.1526e-07	-1.76513	-0.764519	1.77655e-05	-1.79763	-0.798142	2.81707e-05	-1.7979	-0.818786
50797740	rs140892578	1.28654e-06	-1.3877e-10	-0.117125	0.000202207	-1.3877e-10	-0.163736	0.000346465	-1.3877e-10	-0.107188
50797752	rs370627002	1.06827e-06	-1.3877e-10	-0.303043	0.00016938	-1.3877e-10	-0.340883	0.000257866	-1.3877e-10	-0.402529
50797874	rs144812546	1.91537e-06	-1.3877e-10	0.280829	0.000304027	-1.3877e-10	0.244087	0.0005557	-1.3877e-10	0.365258
50797973	rs28869343	1.21585e-07	-1.3778	-1.09842	1.76499e-05	-1.49251	-1.10979	0.000107041	-0.34823	-0.933525
50798134	rs28780804	2.77945e-07	-0.988723	-0.660687	3.93552e-05	-1.12478	-0.675618	0.00521739	2.33041	0.274376
50798212	rs73188929	1.2403e-07	-1.6939	-0.762405	1.82099e-05	-1.77614	-0.794927	2.85277e-05	-1.79136	-0.812733
50798585	rs28883654	3.80658e-07	-0.658309	-0.676625	5.20986e-05	-0.828604	-0.691288	0.0114053	3.14049	0.246376
50799169	rs80342148	8.93062e-08	-1.70757	-1.07719	1.37579e-05	-1.78408	-1.06734	2.2603e-05	-1.79381	-1.04308
50799684	rs28500484	1.21984e-07	-1.37508	-1.09787	3.406e-05	-0.834614	-1.11029	5.22191e-05	-0.889794	-1.10973
50799845	rs75823085	8.87348e-08	-1.7161	-1.07509	1.37451e-05	-1.78738	-1.06497	2.26274e-05	-1.79565	-1.04016
50800240	rs28427872	2.12328e-06	-1.3877e-10	0.383883	0.000341432	-1.3877e-10	0.360118	0.000484025	-1.3877e-10	0.227167
50800769	rs73188930	2.45333e-07	-1.18447	-0.589745	2.96677e-05	-1.44772	-0.635253	4.51654e-05	-1.496	-0.648642
50800929	rs4073477	1.15706e-07	-1.76786	-0.757925	1.78689e-05	-1.7981	-0.791872	2.83567e-05	-1.79739	-0.812723
50801156	rs4073478	8.66481e-08	-1.73375	-1.08123	1.34923e-05	-1.79453	-1.07638	2.20412e-05	-1.7827	-1.07936
50801334	rs28627610	2.77924e-07	-1.64949	-1.51298e-10	6.39843e-05	-1.31439	-1.51298e-10	6.96917e-05	-1.71089	-1.51298e-10
50802074	rs60266930	8.51471e-08	-1.72375	-1.1087	1.31691e-05	-1.79011	-1.10504	2.13998e-05	-1.797	-1.09459
50802635	rs118062934	3.95665e-07	-1.29627	-1.51298e-10	6.44459e-05	-1.3072	-1.51298e-10	0.000232961	-0.504099	-1.51298e-10
50802642	rs73188931	6.91116e-07	-0.738527	-1.51298e-10	0.000133617	-0.578049	-1.51298e-10	0.000209323	-0.611092	-1.51298e-10
50802699	rs58971390	8.8171e-08	-1.71381	-1.08375	1.36228e-05	-1.78652	-1.07476	2.23644e-05	-1.79519	-1.05231
50803110	rs76001475	8.73717e-08	-1.72523	-1.08143	1.3603e-05	-1.79061	-1.07213	2.23925e-05	-1.79722	-1.04902
50803458	rs28482133	1.17693e-07	-1.417	-1.09176	1.78775e-05	-1.48302	-1.10646	0.00011364	-0.306397	-0.915539
50803564	rs149602991	8.90723e-08	-1.71565	-1.07174	1.3799e-05	-1.78722	-1.06122	2.27334e-05	-1.79556	-1.03557
50803867	rs77524564	2.66182e-07	-1.03146	-0.661193	3.77174e-05	-1.16372	-0.67919	0.00466999	2.23319	0.260756
50805039	rs28858209	2.74319e-07	-1.00722	-0.655324	3.89167e-05	-1.14165	-0.669961	0.00498925	2.28852	0.271554
50805537	rs66721116	2.68546e-07	-1.01617	-0.667639	3.81357e-05	-1.1498	-0.682076	0.00478477	2.26814	0.250087
50805584	rs118069320	8.77809e-08	-1.72157	-1.08042	1.36357e-05	-1.78936	-1.07098	2.24376e-05	-1.79665	-1.04759
50805824	rs12158244	1.12529e-07	-1.45813	-1.0955	1.68445e-05	-1.54097	-1.10803	9.86323e-05	-0.437711	-0.925861
50806735	rs12163472	1.00161e-06	-1.3877e-10	-0.367469	0.000190977	-1.3877e-10	-0.220878	0.000243	-1.3877e-10	-0.461908
50806805	rs7511088	3.80344e-07	-0.472493	-0.863265	0.00015883	0.435941	-0.841134	9.92338e-05	-0.740825	-0.616667
50806886	rs75156814	2.82469e-07	-0.954051	-0.679213	3.98498e-05	-1.09313	-0.694786	0.00543798	2.40823	0.237964
50806890	rs73439371	2.69109e-07	-1.00667	-0.675042	3.81372e-05	-1.14115	-0.69069	0.00486604	2.28975	0.245313
50807016	rs76513894	1.74023e-06	-1.3877e-10	0.184935	0.000275227	-1.3877e-10	0.144567	0.000504977	-1.3877e-10	0.269542
50807802	rs8135489	8.93384e-08	-1.71404	-1.07036	1.38286e-05	-1.78661	-1.05968	2.27834e-05	-1.79524	-1.0337
50808017	rs10775809	2.70659e-07	-1.01617	-0.659804	3.83787e-05	-1.1498	-0.675724	0.00489093	2.26814	0.272031
50808087	rs7288680	9.00865e-08	-1.70707	-1.06899	1.38876e-05	-1.78388	-1.05815	2.2861e-05	-1.7937	-1.03184
50808168	rs146381026	1.8319e-06	-1.3877e-10	0.236274	0.000290952	-1.3877e-10	0.200128	0.000530773	-1.3877e-10	0.319364
50808249	rs10775810	4.5197e-07	-0.53761	-0.62561	6.66763e-05	-0.631056	-0.642124	0.0173067	3.47257	0.331307
50808470	rs60708277	2.8004e-07	-0.818157	-0.823745	3.51333e-05	-1.06636	-0.847517	0.0024909	1.99935	-0.133926
50808906	rs141515200	1.01355e-07	-1.79014	-0.868064	1.55694e-05	-1.79176	-0.93596	2.96635e-05	-1.62081	-0.944242
50808917	rs12167247	1.28249e-07	-1.4542	-0.968661	1.87489e-05	-1.55605	-0.985847	2.79012e-05	-1.6721	-0.954205
50808923	rs12166420	8.95937e-08	-1.74129	-1.04026	1.62611e-05	-1.64971	-1.03455	3.06715e-05	-1.52017	-1.01146
50808996	rs145422594	2.44004e-07	-1.77965	-1.51298e-10	3.99913e-05	-1.78437	-1.51298e-10	6.59916e-05	-1.76544	-1.51298e-10
50809006	rs79496165	5.46275e-07	-0.745353	-0.228358	6.43035e-05	-1.05192	-0.257499	0.00292768	1.69033	0.336666
50809045	rs8138238	1.3803e-07	-1.79882	-0.550543	2.40694e-05	-1.77322	-0.518873	4.45753e-05	-1.78173	-0.376065
50809099	rs147838603	3.59315e-07	-1.67691	0.284273	5.47489e-05	-1.75164	0.281364	0.000101867	-1.78025	0.44895
50809238	rs140392469	5.14874e-07	-1.3877e-10	-1.03291	8.90198e-05	-1.3877e-10	-0.984171	0.00013432	-1.3877e-10	-1.05475
50809482	rs8141888	9.30384e-08	-1.79026	-0.953565	1.80584e-05	-1.67421	-0.90521	3.31529e-05	-1.6065	-0.847342
50809687	rs8136402	9.65229e-08	-1.78607	-0.920989	1.65122e-05	-1.79841	-0.870523	2.91925e-05	-1.773	-0.808063
50810132	rs12168211	2.42544e-07	-1.78565	-1.51298e-10	3.95106e-05	-1.79646	-1.51298e-10	6.62694e-05	-1.76124	-1.51298e-10
50810472	rs78649731	2.49621e-07	-1.75689	-1.51298e-10	3.96795e-05	-1.7922	-1.51298e-10	6.47501e-05	-1.78443	-1.51298e-10
50810679	rs73188939	1.18469e-07	-1.77795	-0.724238	2.00237e-05	-1.721	-0.755115	3.36716e-05	-1.65086	-0.787451
50810839	rs8139075	1.03097e-07	-1.56217	-1.07899	1.48377e-05	-1.67993	-1.09592	6.07775e-05	-0.957624	-0.890127
50810900	rs8141303	9.79069e-08	-1.79868	-0.894135	1.71754e-05	-1.79237	-0.83718	3.13852e-05	-1.7374	-0.77123
50811184	rs113754609	1.21327e-07	-1.77979	-0.698554	2.04497e-05	-1.72461	-0.730454	3.43021e-05	-1.65586	-0.763908
50811395	rs140511926	2.39374e-07	-1.79881	-1.51298e-10	3.96138e-05	-1.79385	-1.51298e-10	6.41827e-05	-1.79324	-1.51298e-10
50811620	rs76028323	2.88967e-07	-1.61052	-1.51298e-10	6.01134e-05	-1.3768	-1.51298e-10	0.000104217	-1.3085	-1.51298e-10
50812086	rs67980306	9.63227e-08	-1.7974	-0.911734	1.68435e-05	-1.79209	-0.856974	3.0974e-05	-1.72853	-0.793298
50812367	rs12158890	9.57459e-08	-1.79789	-0.91725	1.67202e-05	-1.79321	-0.863197	3.06443e-05	-1.73227	-0.800254
50812707	rs116093398	9.23013e-08	-1.77071	-0.981066	1.50441e-05	-1.79772	-0.964323	2.58162e-05	-1.78513	-0.918842
50812723	rs117340146	1.22954e-06	-1.3877e-10	-0.16244	0.000197809	-1.3877e-10	-0.185726	0.000347544	-1.3877e-10	-0.104078
50812854	rs118110322	2.48718e-07	-1.76052	-1.51298e-10	3.95834e-05	-1.79462	-1.51298e-10	6.45436e-05	-1.78763	-1.51298e-10
50814075	rs8142229	9.70161e-08	-1.78156	-0.920397	1.68418e-05	-1.77552	-0.873645	3.2019e-05	-1.68576	-0.802878
50814319	rs8140369	9.68089e-08	-1.78156	-0.922535	1.6857e-05	-1.77552	-0.872743	3.19194e-05	-1.68576	-0.805992
50814524	rs7290471	9.51026e-08	-1.63678	-1.08509	1.42035e-05	-1.71903	-1.10051	5.37842e-05	-1.07115	-0.898841
50815104	rs73188943	9.82389e-08	-1.68464	-1.00479	1.57238e-05	-1.71528	-1.00258	2.88658e-05	-1.63015	-0.962166
50815250	rs138767433	1.16485e-06	-1.3877e-10	-0.216485	0.000187664	-1.3877e-10	-0.238374	0.000328669	-1.3877e-10	-0.15992
50815407	rs191010687	3.53851e-07	-1.40796	-1.51298e-10	6.30207e-05	-1.32957	-1.51298e-10	0.000105355	-1.29763	-1.51298e-10
50815903	rs7287079	1.11002e-07	-1.46853	-1.09876	2.72994e-05	-1.05581	-1.11036	3.3791e-05	-1.32461	-1.11017
50816305	rs6520143	9.89953e-08	-1.77963	-0.902132	1.72755e-05	-1.77329	-0.85045	3.28159e-05	-1.6809	-0.783153
50816307	rs117122251	4.66001e-06	1.16994	-1.51298e-10	0.000681235	1.05088	-1.51298e-10	0.000993524	0.946288	-1.51298e-10
50816398	rs117800321	8.65035e-08	-1.77202	-1.04463	1.41228e-05	-1.79744	-1.0278	2.39869e-05	-1.78419	-0.993274
50816619	rs7511047	1.44882e-07	-1.51736	-0.783556	2.62401e-05	-1.48562	-0.720122	6.69892e-05	-1.11389	-0.63655
50816813	rs78400531	8.28296e-07	-1.3877e-10	-0.557465	0.000135154	-1.3877e-10	-0.566614	0.000223308	-1.3877e-10	-0.546418
50816866	rs12158353	1.10608e-07	-1.47108	-1.09976	2.71823e-05	-1.05963	-1.11083	3.36714e-05	-1.32767	-1.11066
50817485	rs7284516	1.111e-07	-1.46623	-1.10017	2.73824e-05	-1.05236	-1.11077	3.38613e-05	-1.32185	-1.11084
50818016	rs141022620	8.25342e-07	-1.3877e-10	-0.561037	0.000134676	-1.3877e-10	-0.570157	0.000222504	-1.3877e-10	-0.550026
50818084	rs117865134	9.99285e-08	-1.76342	-0.908957	1.62526e-05	-1.79866	-0.886116	2.82285e-05	-1.7895	-0.825137
50818226	rs189888590	2.56818e-07	-1.72847	-1.51298e-10	4.0971e-05	-1.76017	-1.51298e-10	6.53493e-05	-1.77522	-1.51298e-10
50818236	rs74664523	9.75127e-08	-1.77004	-0.926808	1.59622e-05	-1.79785	-0.904957	2.7743e-05	-1.78558	-0.846403
50818715	rs7287773	1.2343e-07	-1.7529	-0.708266	2.19365e-05	-1.74789	-0.63699	4.33165e-05	-1.64132	-0.545111
50818868	rs78575967	1.59712e-07	-1.73932	-0.464143	2.59692e-05	-1.72464	-0.491477	4.28638e-05	-1.64911	-0.547835
50819140	rs111772357	2.42553e-07	-1.78561	-1.51298e-10	4.07318e-05	-1.76602	-1.51298e-10	6.39072e-05	-1.79754	-1.51298e-10
50819345	rs150559721	2.42446e-07	-1.78606	-1.51298e-10	4.07032e-05	-1.76672	-1.51298e-10	6.38985e-05	-1.79767	-1.51298e-10
50819931	rs148743123	1.26262e-06	-1.3877e-10	-0.135889	0.000204217	-1.3877e-10	-0.153846	0.000356044	-1.3877e-10	-0.0799171
50819955	rs142427081	1.26562e-06	-1.3877e-10	-0.133514	0.000205165	-1.3877e-10	-0.149213	0.000355772	-1.3877e-10	-0.0806814
50820076	rs55791675	1.09071e-07	-1.77541	-0.80943	1.90949e-05	-1.77575	-0.747853	3.63761e-05	-1.68489	-0.67617
50820077	rs58223188	9.40797e-08	-1.6343	-1.09839	1.44581e-05	-1.69298	-1.10879	5.51661e-05	-1.00702	-0.937603
50820671	rs78225146	5.09173e-07	-1.04405	-1.51298e-10	9.58486e-05	-0.910259	-1.51298e-10	0.000159418	-0.883441	-1.51298e-10
50821557	rs7286698	9.2221e-08	-1.70872	-1.04393	1.43533e-05	-1.74027	-1.06878	4.92121e-05	-1.25862	-0.800213
50821579	rs6520146	2.46402e-07	-1.76987	-1.51298e-10	7.21475e-05	-1.19432	-1.51298e-10	7.41107e-05	-1.64941	-1.51298e-10
50821736	rs78628044	8.9195e-07	-1.3877e-10	-0.483425	0.000145455	-1.3877e-10	-0.493166	0.00024064	-1.3877e-10	-0.471669
50821945	rs12163408	1.31898e-07	-1.68556	-0.709246	2.18928e-05	-1.77037	-0.6165	2.95428e-05	-1.78736	-0.781767
50822210	rs117697857	3.02924e-07	-1.56335	-1.51298e-10	6.38129e-05	-1.31707	-1.51298e-10	0.000111034	-1.24513	-1.51298e-10
50822335	rs6520147	9.17571e-08	-1.71786	-1.03983	1.42957e-05	-1.7476	-1.06547	4.85218e-05	-1.28137	-0.791584
50822657	rs73188949	1.1786e-07	-1.7394	-0.767933	1.89166e-05	-1.74976	-0.78323	0.000106379	-1.1526	-0.13537
50822841	rs7286685	9.00986e-08	-1.66449	-1.11144	1.53162e-05	-1.64416	-1.09996	2.24231e-05	-1.75232	-1.09256
50823099	rs112215987	9.22015e-08	-1.63942	-1.11344	1.53829e-05	-1.63425	-1.10552	2.26092e-05	-1.73745	-1.09916
50823137	rs56169618	8.81431e-08	-1.71786	-1.08001	1.38294e-05	-1.7476	-1.09864	4.41741e-05	-1.28137	-0.885457
50824550	rs7287411	8.78817e-08	-1.72225	-1.07859	1.37945e-05	-1.75108	-1.09768	4.38428e-05	-1.29257	-0.881794
50824586	rs182414234	2.84361e-07	-1.62659	-1.51298e-10	7.77681e-05	-1.1193	-1.51298e-10	6.9298e-05	-1.71656	-1.51298e-10
50824868	rs78114507	4.99291e-07	-1.06365	-1.51298e-10	5.76447e-05	-1.41873	-1.51298e-10	0.000104069	-1.30991	-1.51298e-10
50824998	rs73439388	8.74933e-08	-1.79407	-1.0112	1.47547e-05	-1.7916	-0.989871	2.61499e-05	-1.74018	-0.95094
50825197	rs11091006	3.92452e-07	-1.30442	-1.51298e-10	5.81174e-05	-1.41056	-1.51298e-10	0.000117715	-1.18671	-1.51298e-10
50825204	rs58852793	8.07324e-08	-1.78135	-1.10435	1.34764e-05	-1.75978	-1.11231	2.5395e-05	-1.75954	-0.960883
50825317	rs73439390	8.77144e-08	-1.69078	-1.11197	1.48732e-05	-1.67248	-1.10099	2.20657e-05	-1.7672	-1.09374
50825615	rs12159089	8.10663e-08	-1.77918	-1.10239	1.35312e-05	-1.75658	-1.11146	2.55092e-05	-1.76263	-0.953306
50825749	rs77312585	9.28157e-07	-1.3877e-10	-0.443633	0.00015255	-1.3877e-10	-0.445538	0.00025515	-1.3877e-10	-0.413118
50826336	rs8142016	8.45899e-08	-1.78478	-1.05424	1.39143e-05	-1.77858	-1.06154	3.13854e-05	-1.70494	-0.803684
50826337	rs76201378	5.68854e-07	-1.3877e-10	-0.933212	0.000101125	-1.3877e-10	-0.856675	0.00014747	-1.3877e-10	-0.961348
50826608	rs7285132	2.7644e-07	-0.57932	-1.07552	7.46501e-05	-0.0868988	-1.07332	0.000202436	0.463493	-1.10804
50827732	rs116854854	4.80121e-07	-1.3877e-10	-1.1028	7.85258e-05	-1.3877e-10	-1.1096	0.00013275	-1.3877e-10	-1.0665
50827756	rs117246629	1.25621e-07	-1.35843	-1.08513	2.78961e-05	-1.04262	-1.10192	4.09361e-05	-1.14064	-1.10232
50828067	rs144900791	3.00942e-07	-1.56992	-1.51298e-10	6.36335e-05	-1.31989	-1.51298e-10	0.000117227	-1.19086	-1.51298e-10
50828155	rs12159165	8.32066e-08	-1.79065	-1.06486	1.34962e-05	-1.78682	-1.0838	3.16738e-05	-1.68433	-0.815153
50828206	rs12158382	8.29544e-08	-1.79202	-1.06652	1.34561e-05	-1.78851	-1.0851	3.1716e-05	-1.67888	-0.819272
50828275	rs140284135	1.31505e-07	-1.32116	-1.07663	2.94729e-05	-0.99402	-1.09554	4.30812e-05	-1.09524	-1.09664
50828639	rs184455757	2.50558e-07	-1.75314	-1.51298e-10	4.70887e-05	-1.621	-1.51298e-10	8.02414e-05	-1.56993	-1.51298e-10
50829249	rs62241885	8.24508e-08	-1.7944	-1.07024	1.33745e-05	-1.79149	-1.08819	3.17567e-05	-1.6676	-0.82927
50829706	rs138422062	1.26483e-07	-1.35843	-1.07829	2.8033e-05	-1.04262	-1.09702	4.11358e-05	-1.14064	-1.09746
50830044	rs7510868	9.95307e-08	-1.79668	-0.879685	1.56024e-05	-1.79849	-0.927114	4.91756e-05	-1.61681	-0.442768
50830256	rs12157911	8.94237e-08	-1.67282	-1.11063	1.55348e-05	-1.63111	-1.09884	2.26116e-05	-1.74618	-1.09033
50830327	rs148761158	6.93754e-07	-1.3877e-10	-0.734717	0.000113382	-1.3877e-10	-0.742263	0.000186678	-1.3877e-10	-0.725588
50830697	rs4075443	8.55845e-08	-1.78732	-1.04001	1.39229e-05	-1.77463	-1.06486	3.26246e-05	-1.71325	-0.756654
50831053	rs12158196	8.59573e-08	-1.78814	-1.03485	1.3932e-05	-1.77883	-1.06001	3.31782e-05	-1.70417	-0.748909
50831191	rs56067900	2.01017e-07	-0.92781	-1.04563	3.03917e-05	-0.996559	-1.0623	6.78474e-05	-0.663171	-1.07454
50831236	rs117715322	4.75034e-07	-1.3877e-10	-1.11345	7.83248e-05	-1.3877e-10	-1.11217	0.000126611	-1.3877e-10	-1.11385
50831338	rs56168974	2.27454e-07	-0.925399	-0.924487	3.4395e-05	-0.982092	-0.953027	7.55364e-05	-0.655081	-0.975275
50831728	rs114809320	1.3056e-07	-1.32415	-1.08085	2.92455e-05	-0.997904	-1.0994	4.28132e-05	-1.09887	-1.09925
50832188	rs146661321	6.07722e-07	-1.3877e-10	-0.867117	9.96781e-05	-1.3877e-10	-0.871083	0.000220785	-1.3877e-10	-0.557782
50832752	rs12160258	9.17519e-08	-1.79049	-0.967255	1.47573e-05	-1.7821	-0.99919	3.82105e-05	-1.69658	-0.615276
50832843	rs12159099	8.59079e-08	-1.79079	-1.03277	1.39304e-05	-1.77974	-1.05922	3.34785e-05	-1.70152	-0.742544
50832846	rs12159888	8.60936e-08	-1.79079	-1.03061	1.39551e-05	-1.77974	-1.05745	3.3633e-05	-1.70152	-0.737939
50832929	rs73172204	1.01683e-07	-1.77022	-0.884754	1.68593e-05	-1.74415	-0.903982	4.83512e-05	-1.74467	-0.331806
50833207	rs112094983	2.89201e-07	-1.60971	-1.51298e-10	4.25629e-05	-1.72205	-1.51298e-10	7.35964e-05	-1.65638	-1.51298e-10
50833259	rs12159321	8.57049e-08	-1.78899	-1.03693	1.38873e-05	-1.78001	-1.06205	3.32551e-05	-1.70156	-0.749207
50833434	rs117434840	5.34292e-07	-1.3877e-10	-0.995891	8.81524e-05	-1.3877e-10	-0.993962	0.00014396	-1.3877e-10	-0.985437
50833816	rs7511085	8.5848e-08	-1.78899	-1.03526	1.39122e-05	-1.78001	-1.06026	3.35134e-05	-1.70156	-0.741471
50834042	rs76014373	7.1681e-07	-1.3877e-10	-0.702024	0.000117113	-1.3877e-10	-0.70989	0.000192955	-1.3877e-10	-0.692512
50834181	rs74712657	2.93742e-07	-0.614788	-0.979344	3.67432e-05	-0.884509	-0.984568	0.00377831	2.72397	-0.441911
50834255	rs147261066	1.31279e-07	-1.33011	-1.0694	2.93005e-05	-1.00564	-1.08978	4.29193e-05	-1.10611	-1.08954
50834261	rs62241887	1.42181e-07	-1.481	-0.838732	2.39639e-05	-1.4567	-0.839782	5.08177e-05	-1.17896	-0.847766
50834855	rs73172205	1.01117e-07	-1.7747	-0.885857	1.71285e-05	-1.74548	-0.886812	3.20616e-05	-1.59324	-0.894074
50835040	rs9628184	3.50389e-07	-1.79104	0.373253	5.64314e-05	-1.77151	0.331506	7.87074e-05	-1.78926	0.200023
50835500	rs12163522	5.40334e-07	-1.3877e-10	-0.984646	8.65659e-05	-1.3877e-10	-1.01212	0.000143962	-1.3877e-10	-0.98542
50835731	rs72490268	3.57274e-07	-0.952213	-0.446119	5.11213e-05	-1.16385	-0.374982	0.00364275	2.01414	0.231383
50836522	rs60746132	4.50372e-07	-0.834364	-0.332397	6.76369e-05	-1.01742	-0.241458	0.00605489	2.30637	0.447286
50836686	rs141460909	8.6742e-08	-1.72969	-1.0842	1.32491e-05	-1.79779	-1.09131	2.17185e-05	-1.79108	-1.08573
50836855	rs143078692	2.54305e-07	-1.7383	-1.51298e-10	4.19982e-05	-1.7354	-1.51298e-10	6.6051e-05	-1.76454	-1.51298e-10
50836982	rs9616935	2.01491e-07	-0.899098	-1.07199	5.48817e-05	-0.385976	-1.08187	9.45475e-05	-0.291991	-1.11388
50837224	rs9616936	2.75901e-07	-1.79618	0.139383	5.04423e-05	-1.68781	0.135609	0.000118444	-1.69365	0.513124
50837415	rs139100785	1.33338e-07	-1.33277	-1.05117	2.95457e-05	-1.00911	-1.07798	4.32211e-05	-1.10935	-1.07929
50837449	rs12162889	4.48322e-07	-0.845107	-0.326215	6.57438e-05	-1.05234	-0.234927	0.00615321	2.31374	0.456018
50837464	rs143863611	5.9014e-07	-1.3877e-10	-0.896474	9.46325e-05	-1.3877e-10	-0.923029	0.000180428	-1.3877e-10	-0.759641
50837814	rs7511349	2.86897e-07	-1.79618	0.178464	5.22701e-05	-1.68781	0.171204	0.000124156	-1.69365	0.560219
50837868	rs12163126	4.5118e-07	-0.853975	-0.310994	6.61881e-05	-1.06018	-0.220348	0.00614944	2.2953	0.473843
50837915	rs12163129	8.69452e-07	-0.412653	-0.0963189	0.000138784	-0.47676	-0.0633538	0.017451	3.15307	0.659107
50838241	rs9616819	2.62116e-07	-1.79692	0.0888672	4.79963e-05	-1.69293	0.0910253	0.000112346	-1.68855	0.455157
50838702	rs9616944	2.60452e-07	-1.79618	0.081758	4.79007e-05	-1.68781	0.0839098	0.00011087	-1.69365	0.447036
50839014	rs6417776	2.6231e-07	-1.79618	0.0888672	4.82428e-05	-1.68781	0.0910253	0.000111774	-1.69365	0.455157
50839547	rs79067317	1.49466e-07	-1.30717	-0.962599	2.64493e-05	-1.24051	-0.95729	5.95003e-05	-0.956194	-0.912794
50839706	rs12485154	5.83291e-07	-1.3877e-10	-0.908148	9.4196e-05	-1.3877e-10	-0.927652	0.0001549	-1.3877e-10	-0.912192
50839797	rs7292268	1.42883e-07	-1.27421	-1.0406	3.0255e-05	-1.00515	-1.05822	5.37872e-05	-0.858023	-1.11191
50839830	rs191790675	4.7507e-07	-1.3877e-10	-1.11337	7.86177e-05	-1.3877e-10	-1.10843	0.000126616	-1.3877e-10	-1.11381
50840223	rs149296439	1.255e-07	-1.5034	-0.94113	2.25532e-05	-1.38417	-0.972986	4.07264e-05	-1.30226	-0.945835
50840309	rs9616949	2.74371e-07	-1.79486	0.132506	5.03486e-05	-1.68235	0.128286	0.000115575	-1.70791	0.502858
50840573	rs9616822	2.57412e-07	-1.79741	0.0712544	4.51149e-05	-1.73096	0.0671396	0.000114349	-1.6487	0.432991
50840654	rs9616823	2.63501e-07	-1.79692	0.0941363	4.79463e-05	-1.69293	0.0899819	0.000112791	-1.68855	0.459117
50840783	rs7285141	4.02045e-07	-1.16032	-0.119948	0.000122474	-0.532194	-0.132937	0.000117641	-1.35258	0.165249
50840854	rs7284870	2.63338e-07	-1.79753	0.0941363	4.77071e-05	-1.69793	0.0899819	0.000113382	-1.68332	0.459117
50840978	rs12162986	3.94888e-07	-0.918667	-0.379565	5.83115e-05	-1.11725	-0.289984	0.00482658	2.1594	0.367523
50841035	rs7511513	2.63338e-07	-1.79753	0.0941363	4.77071e-05	-1.69793	0.0899819	0.000113382	-1.68332	0.459117
50841439	rs9616951	2.63338e-07	-1.79753	0.0941363	4.77071e-05	-1.69793	0.0899819	0.000113382	-1.68332	0.459117
50841898	rs7288269	2.59413e-07	-1.79753	0.0791193	4.69973e-05	-1.69793	0.0749908	0.000111455	-1.68332	0.441974
50842074	rs7290829	2.63338e-07	-1.79753	0.0941363	4.77071e-05	-1.69793	0.0899819	0.000113382	-1.68332	0.459117
50842659	rs9616952	2.5738e-07	-1.79753	0.0712544	4.66297e-05	-1.69793	0.0671396	0.000110458	-1.68332	0.432991
50843852	rs111749933	1.59693e-07	-1.12432	-1.07926	2.52444e-05	-1.17971	-1.06471	6.30064e-05	-0.765515	-1.04622
50845628	rs12163500	4.83293e-07	-0.708063	-0.388148	6.98577e-05	-0.930563	-0.296006	0.00742006	2.59337	0.363601
50845646	rs12162877	4.3364e-07	-0.910113	-0.294507	6.43115e-05	-1.10972	-0.199575	0.00564807	2.17752	0.506583
50845737	rs140526034	2.39438e-07	-1.79854	-1.51298e-10	4.54245e-05	-1.65698	-1.51298e-10	7.20249e-05	-1.67796	-1.51298e-10
50846887	rs7511136	3.51016e-07	-1.79819	0.382186	5.95467e-05	-1.73755	0.351277	0.00015798	-1.64822	0.755719
50847159	rs7511602	2.16644e-07	-0.817144	-1.08144	5.84277e-05	-0.314507	-1.09073	0.000111755	-0.126038	-1.11262
50847279	rs77332739	4.12909e-07	-0.918667	-0.334941	6.11584e-05	-1.11725	-0.242317	0.00523898	2.1594	0.449512
50847372	rs9616835	2.13841e-07	-0.830122	-1.08148	5.75091e-05	-0.330475	-1.09061	0.000109868	-0.142991	-1.1127
50848643	rs112430043	2.3937e-07	-1.79882	-1.51298e-10	3.94666e-05	-1.79758	-1.51298e-10	6.60249e-05	-1.76494	-1.51298e-10
50848744	rs117080795	3.40367e-07	-1.44681	-1.51298e-10	4.89251e-05	-1.58274	-1.51298e-10	8.79527e-05	-1.47817	-1.51298e-10
50849347	rs189101513	3.39138e-07	-1.45043	-1.51298e-10	6.21433e-05	-1.34359	-1.51298e-10	9.71082e-05	-1.37915	-1.51298e-10
50849382	rs12162983	1.70312e-07	-1.77519	-0.364011	3.69768e-05	-1.55927	-0.303474	6.48677e-05	-1.76807	-0.014552
50849572	rs59762075	1.74383e-07	-1.77968	-0.335905	3.74046e-05	-1.57407	-0.277166	6.70228e-05	-1.76244	0.0125062
50850541	rs7410305	2.14911e-07	-0.830122	-1.07649	5.77444e-05	-0.330475	-1.08653	0.000109793	-0.142991	-1.11339
50850739	rs9616842	1.7333e-07	-1.77968	-0.341962	3.71704e-05	-1.57407	-0.283447	6.6536e-05	-1.76244	0.00521644
50850745	rs143561392	1.25808e-07	-1.36635	-1.07572	2.77848e-05	-1.05301	-1.09553	4.08142e-05	-1.15033	-1.09561
50850749	rs111793100	8.93661e-08	-1.79882	-0.985277	1.5247e-05	-1.78569	-0.962962	2.71297e-05	-1.72713	-0.92721
50851059	rs559176889	1.09604e-06	-1.3877e-10	-0.277378	0.000182059	-1.3877e-10	-0.268699	0.000310049	-1.3877e-10	-0.218239
50851420	rs7289750	1.75565e-07	-1.77968	-0.329148	3.76676e-05	-1.57407	-0.270158	6.75698e-05	-1.76244	0.0206346
50851463	rs7286808	1.74109e-07	-1.77519	-0.341962	3.77248e-05	-1.55927	-0.283447	6.61628e-05	-1.76807	0.00521644
50851475	rs111283004	2.20771e-07	-0.804082	-1.07563	5.96376e-05	-0.298455	-1.08629	0.000113557	-0.108999	-1.11366
50851847	rs78441494	5.84559e-07	-1.3877e-10	-0.905978	9.43907e-05	-1.3877e-10	-0.925587	0.000155233	-1.3877e-10	-0.910042
50851873	rs116055311	9.6269e-08	-1.74614	-0.963548	1.4698e-05	-1.79217	-0.993156	2.46284e-05	-1.78314	-0.967935
50851948	rs58925645	2.12183e-07	-0.843014	-1.07637	5.68467e-05	-0.346357	-1.08631	0.000107941	-0.15986	-1.11352
50852357	rs9616994	1.77509e-07	-1.77391	-0.323905	3.79726e-05	-1.574	-0.262164	6.80419e-05	-1.76219	0.0273396
50852367	rs9616995	1.85969e-07	-1.76031	-0.290939	4.08115e-05	-1.53612	-0.227947	6.98573e-05	-1.77541	0.0668938
50853274	rs3934829	2.18634e-07	-0.817144	-1.07229	5.88819e-05	-0.314507	-1.08299	0.000111626	-0.126038	-1.11378
50853626	rs12162782	2.64952e-07	-1.79426	0.0969703	4.83091e-05	-1.68981	0.0944034	0.000111468	-1.69911	0.457876
50853811	rs66519115	2.14851e-07	-0.843014	-1.06387	5.74545e-05	-0.346357	-1.07568	0.000107913	-0.15986	-1.11378
50853952	rs77634136	5.86392e-07	-1.3877e-10	-0.902846	9.46726e-05	-1.3877e-10	-0.922606	0.000155715	-1.3877e-10	-0.906941
50854317	rs6520165	1.74074e-07	-1.77143	-0.345928	3.73928e-05	-1.56666	-0.284891	6.60384e-05	-1.76507	0.000333052
50855146	rs144690500	2.67928e-07	-1.68611	-1.51298e-10	4.61315e-05	-1.64153	-1.51298e-10	7.19956e-05	-1.67837	-1.51298e-10
50855411	rs9616843	1.98126e-07	-1.75724	-0.230686	4.37952e-05	-1.52819	-0.165314	7.48579e-05	-1.7777	0.138321
50855413	rs9616996	1.98126e-07	-1.75724	-0.230686	4.37952e-05	-1.52819	-0.165314	7.48579e-05	-1.7777	0.138321
50856145	rs7410303	1.75392e-07	-1.77741	-0.332398	3.76596e-05	-1.57361	-0.270836	6.73202e-05	-1.76213	0.0166178
50856222	rs7410465	1.84396e-07	-1.76031	-0.299434	4.04595e-05	-1.53612	-0.236611	6.9114e-05	-1.77541	0.0561972
50856354	rs7410482	2.48698e-07	-1.75768	-0.00291701	5.16109e-05	-1.5877	0.0583994	9.89302e-05	-1.75994	0.399386
50856703	rs145622784	5.07179e-07	-1.3877e-10	-1.04797	8.29578e-05	-1.3877e-10	-1.0547	0.000139342	-1.3877e-10	-1.01804
50856937	rs7410343	1.85628e-07	-1.77391	-0.279179	3.97827e-05	-1.574	-0.215595	7.17533e-05	-1.76219	0.0804494
50856938	rs6520168	1.85628e-07	-1.77391	-0.279179	3.97827e-05	-1.574	-0.215595	7.17533e-05	-1.76219	0.0804494
50857613	rs11091015	1.89517e-07	-1.75075	-0.281609	4.23424e-05	-1.51198	-0.215259	7.06851e-05	-1.78193	0.0851916
50858120	rs8139476	1.90517e-07	-1.72091	-0.306181	4.70009e-05	-1.38206	-0.240798	6.7615e-05	-1.7968	0.0556617
50858266	rs76192920	6.83719e-07	-1.3877e-10	-0.749288	0.000110426	-1.3877e-10	-0.768684	0.000181355	-1.3877e-10	-0.754512
50858287	rs7410540	2.10378e-07	-0.88244	-1.04549	5.55946e-05	-0.395055	-1.05989	0.000102763	-0.211616	-1.11093
50858363	rs12159194	9.10655e-08	-1.79257	-0.972685	1.59035e-05	-1.76018	-0.946308	2.91941e-05	-1.67653	-0.904477
50858813	rs7410608	2.44522e-07	-1.7955	0.0179741	4.44349e-05	-1.70302	0.0240175	0.000104282	-1.69884	0.390973
50859049	rs9616997	1.77389e-07	-1.76702	-0.33147	3.82503e-05	-1.56468	-0.264193	6.7711e-05	-1.77283	0.033105
50859121	rs7511293	1.78602e-07	-1.76702	-0.324655	3.85229e-05	-1.56468	-0.257092	6.82718e-05	-1.77283	0.0413531
50859164	rs12163302	3.46638e-07	-0.980369	-0.448184	5.33356e-05	-1.14245	-0.353979	0.00362237	1.95007	0.289841
50859312	rs140421548	1.03618e-06	-1.3877e-10	-0.333535	0.000172066	-1.3877e-10	-0.325152	0.000292536	-1.3877e-10	-0.276382
50859359	rs77062663	4.86203e-07	-1.09021	-1.51298e-10	7.87698e-05	-1.1065	-1.51298e-10	0.000172624	-0.803852	-1.51298e-10
50859385	rs76659987	2.56582e-07	-1.72939	-1.51298e-10	4.68753e-05	-1.62554	-1.51298e-10	8.3392e-05	-1.53142	-1.51298e-10
50859698	rs7511461	1.75837e-07	-1.7697	-0.337578	3.77284e-05	-1.57206	-0.270558	6.73827e-05	-1.77029	0.0257077
50859988	rs118067376	4.75087e-07	-1.3877e-10	-1.11334	7.82035e-05	-1.3877e-10	-1.11371	0.000127571	-1.3877e-10	-1.10629
50860114	rs7511543	4.56886e-07	-0.653738	-0.498663	0.000302502	0.765722	-0.526664	0.000190074	-0.393278	-0.314277
50860398	rs7510909	1.82895e-07	-1.77226	-0.295661	3.90104e-05	-1.57932	-0.229885	7.05696e-05	-1.76764	0.0692643
50860495	rs9616998	1.86313e-07	-1.76702	-0.282387	4.01352e-05	-1.56468	-0.216091	7.1333e-05	-1.77283	0.0852145
50860565	rs9616844	1.86313e-07	-1.76702	-0.282387	4.01352e-05	-1.56468	-0.216091	7.1333e-05	-1.77283	0.0852145
50860573	rs12163227	3.58868e-07	-1.00548	-0.388397	5.86226e-05	-1.11329	-0.288615	0.00414407	2.00496	0.369506
50860583	rs12163230	3.49983e-07	-1.00666	-0.412289	5.39603e-05	-1.16597	-0.318811	0.00358915	1.89356	0.337143
50860932	rs7410368	2.16636e-07	-0.843014	-1.0556	5.78392e-05	-0.346357	-1.06901	0.000108009	-0.15986	-1.1129
50861324	rs8185000	1.83298e-07	-1.77704	-0.288688	3.87415e-05	-1.59348	-0.222639	7.15677e-05	-1.76197	0.0776454
50861644	rs115593502	1.30866e-07	-1.32392	-1.07874	2.92969e-05	-0.997602	-1.09794	4.28492e-05	-1.09859	-1.09869
50862103	rs151021859	5.89697e-07	-1.3877e-10	-0.897225	8.95472e-05	-1.3877e-10	-0.978264	0.000148364	-1.3877e-10	-0.955301
50862306	rs12158901	8.5714e-08	-1.79174	-1.03408	1.43156e-05	-1.79771	-1.01397	2.47737e-05	-1.76405	-0.981135
50862602	rs9637354	2.46498e-07	-1.7672	-0.00227716	4.98868e-05	-1.61939	0.056118	9.90763e-05	-1.75367	0.394589
50862755	rs12163307	1.89603e-07	-1.79458	-0.237324	3.81809e-05	-1.66141	-0.169289	7.90959e-05	-1.72352	0.13921
50862946	rs73172211	2.1338e-07	-0.887209	-1.02655	5.62264e-05	-0.400842	-1.0428	9.99582e-05	-0.24446	-1.10576
50863134	rs11091016	1.71433e-07	-1.77064	-0.362001	3.62238e-05	-1.58568	-0.297629	6.50739e-05	-1.76762	-0.0118295
50863223	rs10854887	2.51437e-07	-1.79847	0.0488327	4.45836e-05	-1.72559	0.0499229	0.000109363	-1.67274	0.412434
50863300	rs145946056	2.55346e-07	-1.73421	-1.51298e-10	4.02824e-05	-1.77711	-1.51298e-10	6.461e-05	-1.7866	-1.51298e-10
50864696	rs5770931	1.74298e-07	-1.77924	-0.336822	3.66643e-05	-1.60038	-0.270843	6.83321e-05	-1.75896	0.0283717
50864874	rs5770942	1.76185e-07	-1.78134	-0.323963	3.69072e-05	-1.60717	-0.257452	6.96224e-05	-1.75584	0.043951
50865095	rs5770960	1.5717e-07	-1.28698	-0.932522	2.8115e-05	-1.20904	-0.927688	6.31201e-05	-0.927524	-0.882407
50865133	rs5770967	1.7298e-07	-1.78134	-0.342322	3.62469e-05	-1.60717	-0.275504	6.79718e-05	-1.75584	0.0199576
50865296	rs80052928	6.22843e-07	-1.3877e-10	-0.84254	0.000101833	-1.3877e-10	-0.849695	0.00024731	-1.3877e-10	-0.44433
50865338	rs5770813	1.73726e-07	-1.77704	-0.342322	3.67467e-05	-1.59348	-0.275504	6.75559e-05	-1.76197	0.0199576
50865434	rs5770982	2.32317e-07	-1.77238	-0.0563557	4.68951e-05	-1.63204	0.00692186	9.52808e-05	-1.74698	0.348835
50865863	rs2334095	1.70625e-07	-1.7757	-0.36167	3.65557e-05	-1.57851	-0.295677	6.56137e-05	-1.76766	-0.0035223
50865948	rs116486105	1.38065e-07	-1.29752	-1.05159	3.09693e-05	-0.963422	-1.07661	4.5118e-05	-1.06661	-1.07907
50866042	rs149431600	5.8478e-07	-1.3877e-10	-0.905599	9.44248e-05	-1.3877e-10	-0.925226	0.000155291	-1.3877e-10	-0.909667
50866186	rs146381511	5.01683e-07	-1.3877e-10	-1.05887	8.13638e-05	-1.3877e-10	-1.0741	0.000136569	-1.3877e-10	-1.03814
50866306	rs2334096	1.47373e-07	-1.74594	-0.537925	3.24721e-05	-1.52061	-0.472035	5.31366e-05	-1.78368	-0.198428
50866340	rs111704702	4.89387e-07	-1.3877e-10	-1.08368	8.00888e-05	-1.3877e-10	-1.08989	0.000129741	-1.3877e-10	-1.08943
50866353	rs2334097	3.28814e-07	-1.65613	0.174784	4.81856e-05	-1.79336	0.195394	0.000177229	-1.33837	0.560842
50866356	rs2334098	6.24246e-07	-0.673578	-0.166711	8.99434e-05	-0.906519	-0.0673303	0.00874586	2.47876	0.642609
50866439	rs2878116	5.73031e-07	-0.389594	-0.536301	6.53946e-05	-0.848684	-0.443906	0.00518168	2.41892	0.178994
50866441	rs139549509	2.41098e-07	-1.79163	-1.51298e-10	4.41192e-05	-1.68613	-1.51298e-10	7.01293e-05	-1.70463	-1.51298e-10
50866559	rs2878117	1.70586e-07	-1.79773	-0.339863	3.63126e-05	-1.6096	-0.271264	6.95123e-05	-1.74257	0.0291011
50866773	rs117231633	5.9068e-07	-1.3877e-10	-0.895561	9.53317e-05	-1.3877e-10	-0.915667	0.000156843	-1.3877e-10	-0.899727
50867093	rs59570317	4.42791e-07	-0.852347	-0.331389	6.53096e-05	-1.05895	-0.234945	0.00510842	2.13113	0.452545
50867136	rs12484396	3.49383e-07	-0.846067	-0.574598	4.77122e-05	-1.12267	-0.485171	0.00281347	1.88638	0.100826
50867139	rs12483990	3.44744e-07	-0.865217	-0.568817	4.72433e-05	-1.13879	-0.478931	0.00273281	1.84862	0.109494
50867268	rs5771043	1.72462e-07	-1.7392	-0.387458	4.03947e-05	-1.45585	-0.318481	6.27096e-05	-1.79335	-0.0231069
50867711	rs113111175	2.66241e-07	-1.69243	-1.51298e-10	4.04429e-05	-1.77314	-1.51298e-10	6.82544e-05	-1.73173	-1.51298e-10
50868013	rs2334099	1.21743e-07	-1.55529	-0.919634	2.11073e-05	-1.5112	-0.912216	4.52736e-05	-1.28327	-0.858981
50868240	rs6010106	9.30847e-08	-1.77438	-0.968946	1.53863e-05	-1.79732	-0.942237	2.62924e-05	-1.78576	-0.899929
50868527	rs74830978	9.55575e-08	-1.7564	-0.960702	1.55018e-05	-1.7988	-0.933276	2.63749e-05	-1.79262	-0.889937
50868669	rs9616847	1.54158e-07	-1.53733	-0.701523	3.94509e-05	-1.15267	-0.645299	3.95074e-05	-1.7354	-0.543082
50868789	rs76949780	3.6209e-07	-0.980369	-0.404574	5.58429e-05	-1.14245	-0.308041	0.00386286	1.95007	0.354121
50868925	rs4824127	2.19272e-07	-1.75287	-0.13365	4.742e-05	-1.54597	-0.0680174	8.55826e-05	-1.77638	0.270892
50869692	rs55712763	9.46864e-08	-1.75801	-0.968255	1.53747e-05	-1.79882	-0.941486	2.61512e-05	-1.79199	-0.89909
50869915	rs1005536	1.75436e-07	-1.75353	-0.356031	4.08086e-05	-1.47853	-0.285611	6.54169e-05	-1.78952	0.015328
50870224	rs79664796	5.11724e-07	-1.3877e-10	-1.03905	8.44077e-05	-1.3877e-10	-1.03737	0.00012809	-1.3877e-10	-1.10224
50870546	rs34841112	3.10082e-07	-1.54	-1.51298e-10	5.63424e-05	-1.44158	-1.51298e-10	0.000105189	-1.29921	-1.51298e-10
50870620	rs2076712	2.38011e-07	-1.73325	-0.0712699	5.34103e-05	-1.49674	0.00171727	9.11899e-05	-1.78804	0.346014
50871090	rs145830725	4.91293e-07	-1.3877e-10	-1.07979	8.25099e-05	-1.3877e-10	-1.06011	0.000129669	-1.3877e-10	-1.08999
50871249	rs5770850	3.66154e-07	-0.995729	-0.378053	5.47409e-05	-1.18461	-0.285813	0.00358215	1.84678	0.381971
50871492	rs11091017	2.51263e-07	-1.79734	0.0470013	4.45347e-05	-1.72087	0.0441081	0.000109849	-1.67139	0.415533
50873497	rs1134848	2.55528e-07	-1.7335	-1.51298e-10	7.70607e-05	-1.12844	-1.51298e-10	7.47117e-05	-1.64133	-1.51298e-10
50873546	rs2273254	1.35249e-07	-1.27091	-1.09881	3.07725e-05	-0.936498	-1.10991	5.75069e-05	-0.799035	-1.10403
50873557	rs2273255	1.33939e-07	-1.28064	-1.09881	3.03918e-05	-0.948946	-1.10991	5.67411e-05	-0.812441	-1.10403
50873561	rs2273256	1.35133e-07	-1.27091	-1.09967	3.07592e-05	-0.936498	-1.11034	5.75481e-05	-0.799035	-1.10332
50873618	rs2273257	3.63937e-07	-1.02975	-0.350098	5.49694e-05	-1.21432	-0.251937	0.00343512	1.77387	0.412969
50873644	rs2273258	2.17084e-07	-0.802455	-1.0941	6.50633e-05	-0.196537	-1.10113	0.000121453	-0.0450702	-1.11037
50873694	rs2273259	2.50311e-07	-1.79734	0.0432052	4.42104e-05	-1.72087	0.0367984	0.000108486	-1.67139	0.403042
50873736	rs148186524	8.24319e-07	-1.3877e-10	-0.562277	0.000128009	-1.3877e-10	-0.620928	0.000203647	-1.3877e-10	-0.638585
50873761	rs5770859	1.84599e-07	-1.79848	-0.260167	3.38721e-05	-1.69704	-0.253397	7.5962e-05	-1.69202	0.0672868
50873924	rs12485118	5.82822e-07	-1.3877e-10	-0.908952	9.4124e-05	-1.3877e-10	-0.928417	0.000154777	-1.3877e-10	-0.912987
50874352	rs5770869	1.50306e-07	-1.50872	-0.755447	2.67717e-05	-1.45887	-0.726814	6.53685e-05	-1.13853	-0.636401
50874614	rs5770872	1.9578e-07	-1.53457	-0.465272	3.69308e-05	-1.41967	-0.444314	9.24486e-05	-1.10282	-0.325499
50874893	rs13054572	1.72622e-07	-1.4249	-0.700831	4.8258e-05	-0.87559	-0.720879	5.05307e-05	-1.49077	-0.541622
50874929	rs12484603	5.86453e-07	-1.3877e-10	-0.902742	9.46819e-05	-1.3877e-10	-0.922507	0.000155731	-1.3877e-10	-0.906839
50875675	rs144199153	1.1511e-06	-1.3877e-10	-0.228364	0.000191252	-1.3877e-10	-0.219436	0.000326172	-1.3877e-10	-0.167547
50875745	rs12167996	1.71108e-07	-1.43371	-0.700831	4.7593e-05	-0.889466	-0.720879	5.01284e-05	-1.49876	-0.541622
50876050	rs79508618	5.25755e-07	-1.3877e-10	-1.012	8.54088e-05	-1.3877e-10	-1.02558	0.000139789	-1.3877e-10	-1.01484
50876077	rs9306550	1.64814e-07	-1.09334	-1.07868	2.16515e-05	-1.33331	-1.06465	4.72025e-05	-1.05355	-1.04697
50876156	rs117643240	4.78366e-07	-1.3877e-10	-1.10646	7.85768e-05	-1.3877e-10	-1.10895	0.000127584	-1.3877e-10	-1.10619
50876235	rs5770779	8.53052e-08	-1.7984	-1.0322	1.42232e-05	-1.79488	-1.02328	2.44318e-05	-1.76915	-0.989937
50876357	rs5770890	9.75523e-08	-1.71357	-0.982874	1.59297e-05	-1.75209	-0.952757	3.12622e-05	-1.60948	-0.90308
50876526	rs11091018	2.84348e-07	-0.925516	-0.701118	0.00015867	0.320618	-0.726819	0.000109348	-0.718677	-0.541754
50876662	rs11555194	1.26266e-07	-1.75832	-0.680128	2.04389e-05	-1.79157	-0.664025	3.59387e-05	-1.77624	-0.596912
50876755	rs2070273	3.96669e-07	-1.03734	-0.256394	6.04855e-05	-1.22093	-0.149701	0.00397806	1.7575	0.576082
50876761	rs118082496	2.85557e-07	-1.62239	-1.51298e-10	3.94864e-05	-1.79707	-1.51298e-10	6.38252e-05	-1.79882	-1.51298e-10
50877144	rs45528946	5.50957e-07	-0.965179	-1.51298e-10	9.96142e-05	-0.871725	-1.51298e-10	0.000165435	-0.846391	-1.51298e-10
50877166	rs4824131	1.23127e-07	-1.55593	-0.907689	2.02455e-05	-1.56401	-0.901091	4.33926e-05	-1.335	-0.84968
50877244	rs45581534	9.27456e-08	-1.74811	-0.998862	1.49324e-05	-1.79455	-0.974946	2.50702e-05	-1.79664	-0.936648
50877692	rs76453420	5.40768e-07	-1.3877e-10	-0.983845	8.76874e-05	-1.3877e-10	-0.999252	0.000143727	-1.3877e-10	-0.987056
50877718	rs5770908	2.57728e-07	-1.65954	-0.065386	6.25208e-05	-1.32787	-0.0096631	8.97751e-05	-1.7977	0.340039
50877779	rs9617005	2.08132e-07	-0.834014	-1.10465	6.20215e-05	-0.235887	-1.10966	0.000114363	-0.1143	-1.10129
50877789	rs72490270	5.6319e-07	-1.3877e-10	-0.943217	9.11899e-05	-1.3877e-10	-0.960086	0.000150544	-1.3877e-10	-0.940715
50877953	rs117618957	3.80386e-07	-1.33565	-1.51298e-10	8.50789e-05	-1.02945	-1.51298e-10	0.00014073	-1.00813	-1.51298e-10
50878196	rs13057311	1.68276e-07	-1.38407	-0.767157	5.22324e-05	-0.72665	-0.790677	5.04479e-05	-1.41402	-0.620013
50878275	rs3197201	5.40173e-07	-1.3877e-10	-0.984944	8.79428e-05	-1.3877e-10	-0.996343	0.000152804	-1.3877e-10	-0.925811
50878546	rs118129949	9.81827e-08	-1.79851	-0.891498	1.81931e-05	-1.7103	-0.86168	3.17263e-05	-1.68082	-0.817007
50878626	rs5770920	3.89172e-07	-1.05227	-0.260544	5.91464e-05	-1.24666	-0.146352	0.00364868	1.69662	0.550526
50878645	rs115671526	4.78553e-07	-1.3877e-10	-1.10607	7.99186e-05	-1.3877e-10	-1.09202	0.000129779	-1.3877e-10	-1.08914
50878927	rs12171249	1.72797e-07	-1.41503	-0.709692	5.40226e-05	-0.75006	-0.733568	5.32761e-05	-1.43042	-0.54906
50879067	rs62241890	2.85792e-07	-1.62157	-1.51298e-10	4.33395e-05	-1.70396	-1.51298e-10	7.02212e-05	-1.70332	-1.51298e-10
50879447	rs2273260	1.37464e-07	-1.35341	-1.00006	4.41175e-05	-0.666454	-1.01972	6.83229e-05	-0.641273	-1.08945
50879651	rs4824133	1.20024e-07	-1.68222	-0.806923	2.10941e-05	-1.64802	-0.776014	3.95132e-05	-1.43813	-0.840209
50879931	rs5770930	1.25328e-07	-1.4916	-0.954308	3.64698e-05	-0.959758	-0.916788	3.9262e-05	-1.48461	-0.800106
50880136	rs77923049	1.07279e-07	-1.77079	-0.83061	1.8139e-05	-1.78125	-0.79372	3.18742e-05	-1.75639	-0.736788
50880391	rs76867505	1.03527e-07	-1.66948	-0.967516	1.5409e-05	-1.74069	-0.997387	2.60637e-05	-1.71779	-0.976637
50880781	rs5770794	2.77938e-07	-1.70431	0.0548755	6.17792e-05	-1.47283	0.123364	0.000105234	-1.7912	0.492412
50881065	rs182690204	1.06547e-07	-1.7987	-0.809549	1.99932e-05	-1.70629	-0.771354	3.53833e-05	-1.67618	-0.712547
50881253	rs113416558	1.63962e-07	-1.43669	-0.740506	4.71627e-05	-0.855986	-0.76344	4.90519e-05	-1.47649	-0.585598
50881302	rs79713091	3.91822e-07	-1.00259	-0.303433	6.30434e-05	-1.14011	-0.189099	0.00450798	1.94006	0.518572
50881443	rs111249398	2.34086e-07	-0.716171	-1.10497	7.54676e-05	-0.0388005	-1.11053	0.000162561	0.235906	-1.09982
50881518	rs4824135	1.06005e-07	-1.6294	-0.983947	1.64015e-05	-1.70528	-0.970371	5.26204e-05	-1.28089	-0.710975
50881796	rs1056688	1.31079e-07	-1.79745	-0.603586	2.32631e-05	-1.79585	-0.530305	7.42678e-05	-1.62882	-0.0184754
50881954	rs4824136	1.73572e-07	-1.00676	-1.11348	2.87575e-05	-1.00081	-1.11332	5.89226e-05	-0.765987	-1.11276
50882338	rs56269507	2.64656e-07	-1.6984	-1.51298e-10	4.31734e-05	-1.70781	-1.51298e-10	0.000121053	-1.15874	-1.51298e-10
50882590	rs6010031	1.92249e-07	-1.22263	-0.795413	6.68744e-05	-0.452014	-0.8182	6.18278e-05	-1.1809	-0.649716
50883359	rs1076780	1.31176e-07	-1.4797	-0.920595	2.27114e-05	-1.47337	-0.876792	4.70826e-05	-1.26656	-0.836508
50883411	rs9617007	2.46282e-07	-1.77036	-1.51298e-10	4.62068e-05	-1.6399	-1.51298e-10	8.27782e-05	-1.53881	-1.51298e-10
50883660	rs76275199	3.07123e-07	-1.54959	-1.51298e-10	5.54406e-05	-1.45772	-1.51298e-10	0.000102417	-1.32592	-1.51298e-10
50883728	rs761744	4.53446e-07	-1.15996	-1.51298e-10	5.63757e-05	-1.44099	-1.51298e-10	9.0761e-05	-1.44674	-1.51298e-10
50883961	rs756014	1.6835e-07	-1.65929	-0.491501	3.00374e-05	-1.60526	-0.46533	6.72328e-05	-1.75405	0.00724367
50884075	rs743038	1.12996e-07	-1.73051	-0.818972	1.81716e-05	-1.77331	-0.799854	4.88933e-05	-1.60125	-0.464082
50884554	rs147546081	4.80602e-07	-1.3877e-10	-1.10179	8.03543e-05	-1.3877e-10	-1.08658	0.000130679	-1.3877e-10	-1.08223
50884793	rs546573608	5.10668e-07	-1.3877e-10	-1.04111	8.60023e-05	-1.3877e-10	-1.01866	0.000133151	-1.3877e-10	-1.06349
50884904	rs149676235	4.75027e-07	-1.3877e-10	-1.11346	7.86181e-05	-1.3877e-10	-1.10843	0.000126622	-1.3877e-10	-1.11376
50885495	rs1053764	2.55866e-07	-1.73218	-1.51298e-10	4.0857e-05	-1.76295	-1.51298e-10	6.71137e-05	-1.74858	-1.51298e-10
50885775	rs1053744	1.10615e-07	-1.47568	-1.0951	2.45991e-05	-1.1851	-1.08522	3.83495e-05	-1.24716	-1.06107
50886220	rs5770980	9.16015e-08	-1.70417	-1.05522	1.54326e-05	-1.72828	-1.00827	2.49554e-05	-1.74861	-0.989267
50886557	rs6010041	1.27582e-07	-1.55695	-0.871125	2.01243e-05	-1.60336	-0.867747	2.87382e-05	-1.74742	-0.84932
50886944	rs74598385	1.19181e-07	-1.77282	-0.723365	2.1007e-05	-1.79627	-0.631904	7.15087e-05	-1.27361	-0.411538
50887550	rs150720325	5.67749e-07	-1.3877e-10	-0.935155	8.60303e-05	-1.3877e-10	-1.01833	0.000142756	-1.3877e-10	-0.993831
50887807	rs375105912	7.71957e-07	-1.3877e-10	-0.627906	0.000137038	-1.3877e-10	-0.55277	0.000213858	-1.3877e-10	-0.589659
50888131	rs117930436	4.95514e-07	-1.3877e-10	-1.07124	8.18142e-05	-1.3877e-10	-1.06858	0.000132362	-1.3877e-10	-1.06943
50888453	rs6010047	4.8582e-07	-1.3877e-10	-1.091	8.01574e-05	-1.3877e-10	-1.08904	0.00012971	-1.3877e-10	-1.08967
50888623	rs146470609	2.54551e-07	-1.73733	-1.51298e-10	4.04438e-05	-1.77312	-1.51298e-10	7.18868e-05	-1.67988	-1.51298e-10
50889886	rs9617010	1.23385e-07	-1.36269	-1.09884	1.53e-05	-1.65006	-1.09512	3.35877e-05	-1.47277	-0.968045
50889953	rs77003593	1.0121e-07	-1.7323	-0.927341	1.67075e-05	-1.78888	-0.868294	6.35855e-05	-1.28487	-0.517716
50890043	rs78709184	5.16853e-07	-1.3877e-10	-1.02908	8.51324e-05	-1.3877e-10	-1.02882	0.000129688	-1.3877e-10	-1.08984
50890338	rs12485030	4.89158e-07	-1.3877e-10	-1.08415	8.07299e-05	-1.3877e-10	-1.08192	0.000130626	-1.3877e-10	-1.08263
50890679	rs74475428	4.78204e-07	-1.3877e-10	-1.1068	7.90483e-05	-1.3877e-10	-1.10297	0.000126701	-1.3877e-10	-1.11314
50890755	rs73172224	9.27681e-08	-1.63646	-1.11028	1.98459e-05	-1.37715	-1.10788	2.90426e-05	-1.54289	-1.04332
50891775	rs9617012	1.00498e-07	-1.69176	-0.974935	1.494e-05	-1.79464	-0.97435	2.74044e-05	-1.75023	-0.894032
50891812	rs76437768	1.2849e-07	-1.33557	-1.08541	1.63873e-05	-1.57827	-1.09826	2.69161e-05	-1.57227	-1.08997
50891905	rs11704222	9.35499e-08	-1.62722	-1.11112	2.01299e-05	-1.36234	-1.10849	2.92345e-05	-1.53133	-1.04829
50892044	rs11703397	9.39265e-08	-1.62273	-1.11159	2.0251e-05	-1.3552	-1.10962	2.93586e-05	-1.52573	-1.04965
50892134	rs556873965	3.17262e-07	-1.51711	-1.51298e-10	5.72841e-05	-1.42501	-1.51298e-10	0.00012727	-1.10866	-1.51298e-10
50892415	rs4824146	9.30932e-08	-1.63339	-1.10985	1.30067e-05	-1.79777	-1.10979	2.32994e-05	-1.7209	-1.08565
50894104	rs117541098	2.41219e-07	-1.79113	-1.51298e-10	4.17391e-05	-1.74159	-1.51298e-10	6.8161e-05	-1.7331	-1.51298e-10
50894372	rs8140014	4.82054e-07	-1.3877e-10	-1.09878	7.95075e-05	-1.3877e-10	-1.09718	0.000128673	-1.3877e-10	-1.09769
50894849	rs2076713	9.8922e-08	-1.56906	-1.11345	2.19131e-05	-1.2721	-1.11385	3.03972e-05	-1.45976	-1.08086
50894987	rs79468232	5.21313e-07	-1.02048	-1.51298e-10	0.000117044	-0.710482	-1.51298e-10	0.000218278	-0.569202	-1.51298e-10
50895020	rs5771001	9.55611e-08	-1.77294	-0.944126	2.00677e-05	-1.57796	-0.89596	2.85117e-05	-1.79882	-0.805836
50895133	rs4824117	9.04693e-08	-1.69429	-1.07753	1.37196e-05	-1.7785	-1.07571	2.83167e-05	-1.68446	-0.927064
50896001	rs76745123	1.26805e-07	-1.3835	-1.05068	1.64445e-05	-1.6019	-1.07113	2.70614e-05	-1.59637	-1.06049
50896121	rs4824118	8.05366e-08	-1.77536	-1.11276	1.94239e-05	-1.39307	-1.11345	2.34071e-05	-1.7007	-1.10123
50896384	rs4824119	9.80777e-08	-1.57808	-1.11299	1.29651e-05	-1.79871	-1.11205	2.28172e-05	-1.71578	-1.11167
50896385	rs4824148	1.20298e-07	-1.37555	-1.11131	1.54364e-05	-1.62588	-1.11042	3.22012e-05	-1.45038	-1.03259
50896404	rs138504849	3.95151e-07	-1.29757	-1.51298e-10	7.75291e-05	-1.12238	-1.51298e-10	0.000148289	-0.955808	-1.51298e-10
50896666	rs149273174	4.85303e-07	-1.3877e-10	-1.09206	8.00685e-05	-1.3877e-10	-1.09015	0.000129569	-1.3877e-10	-1.09076
50896778	rs4824149	9.31923e-08	-1.64162	-1.10055	1.98908e-05	-1.37805	-1.10472	2.72524e-05	-1.54268	-1.10714
50896901	rs11703111	8.0425e-08	-1.78189	-1.10762	1.89473e-05	-1.42188	-1.10949	2.33712e-05	-1.7146	-1.08886
50897215	rs73441477	7.33153e-07	-0.67948	-1.51298e-10	0.000118484	-0.698251	-1.51298e-10	0.000253024	-0.421488	-1.51298e-10
50897868	rs2281439	9.01809e-08	-1.70913	-1.06589	2.01769e-05	-1.40281	-1.06568	2.62955e-05	-1.57316	-1.11242
50898026	rs58335489	9.303e-08	-1.76952	-0.974393	1.55833e-05	-1.79738	-0.929451	4.89577e-05	-1.41538	-0.648633
50898343	rs2073277	4.80482e-07	-1.3877e-10	-1.10204	7.91733e-05	-1.3877e-10	-1.10139	0.000127889	-1.3877e-10	-1.10381
50898619	rs2073278	1.0925e-07	-1.52561	-1.05759	4.43919e-05	-0.655677	-1.0243	7.52445e-05	-0.763673	-0.870555
50899310	rs2236030	9.39571e-08	-1.70289	-1.0311	1.50328e-05	-1.7689	-0.993897	5.55439e-05	-1.19782	-0.739977
50899425	rs2073279	9.70976e-08	-1.58776	-1.11336	1.29587e-05	-1.79882	-1.11245	2.2782e-05	-1.71822	-1.11078
50899808	rs112686399	5.09614e-07	-1.3877e-10	-1.04318	8.74809e-05	-1.3877e-10	-1.00161	0.000142285	-1.3877e-10	-0.99714
50899861	rs190305758	2.00053e-06	-1.3877e-10	0.324333	0.000313548	-1.3877e-10	0.274922	0.000556359	-1.3877e-10	0.366444
50900186	rs111456575	5.10588e-07	-1.3877e-10	-1.04127	8.76914e-05	-1.3877e-10	-0.999206	0.000142634	-1.3877e-10	-0.99469
50900608	rs77845866	2.74648e-07	-1.66135	-1.51298e-10	4.03773e-05	-1.77476	-1.51298e-10	6.76259e-05	-1.74098	-1.51298e-10
50900951	rs116404506	1.39675e-07	-1.27823	-1.05928	1.74038e-05	-1.53818	-1.07816	2.86434e-05	-1.53167	-1.06838
50901009	rs5771037	9.35328e-08	-1.70923	-1.02929	1.50092e-05	-1.77239	-0.991974	5.48896e-05	-1.21384	-0.735811
50901266	rs117506960	5.04336e-07	-1.3877e-10	-1.05359	8.66205e-05	-1.3877e-10	-1.01149	0.000140353	-1.3877e-10	-1.01081
50901534	rs5771039	8.59767e-08	-1.70899	-1.11377	1.33966e-05	-1.76829	-1.10974	2.11892e-05	-1.7961	-1.10538
50902075	rs77398337	1.26529e-07	-1.32705	-1.10932	1.60935e-05	-1.58165	-1.11297	2.61904e-05	-1.57576	-1.11382
50902231	rs9617015	1.02847e-07	-1.52971	-1.11388	1.30195e-05	-1.79295	-1.11363	2.40506e-05	-1.6674	-1.10741
50902254	rs77142290	1.18055e-07	-1.43257	-1.07311	1.58822e-05	-1.61868	-1.08915	2.59549e-05	-1.6177	-1.08092
50902390	rs5771040	9.15326e-08	-1.65408	-1.10606	1.63217e-05	-1.56785	-1.11268	2.87748e-05	-1.48164	-1.11383
50902587	rs192972058	4.79875e-07	-1.3877e-10	-1.10331	7.87269e-05	-1.3877e-10	-1.10705	0.000127659	-1.3877e-10	-1.10561
50902751	rs5771041	1.02289e-07	-1.58394	-1.06509	1.49871e-05	-1.72952	-1.03632	5.80739e-05	-1.06799	-0.825264
50903221	rs2076714	8.14126e-08	-1.76624	-1.11106	1.3608e-05	-1.76163	-1.10074	2.3834e-05	-1.77035	-1.01351
50903847	rs74869804	3.00081e-07	-1.57278	-1.51298e-10	3.94246e-05	-1.79864	-1.51298e-10	6.40296e-05	-1.79563	-1.51298e-10
50904042	rs5771042	1.09588e-07	-1.76229	-0.81781	2.33438e-05	-1.57306	-0.749642	3.12803e-05	-1.79878	-0.713205
50904134	rs62241892	2.46413e-07	-1.76983	-1.51298e-10	5.00979e-05	-1.55905	-1.51298e-10	8.6403e-05	-1.49595	-1.51298e-10
50905564	rs12628196	9.98933e-08	-1.59632	-1.07641	2.11105e-05	-1.34209	-1.08117	2.78877e-05	-1.51295	-1.11383
50906464	rs141791402	5.33734e-07	-1.3877e-10	-0.996938	9.21963e-05	-1.3877e-10	-0.94911	0.000150435	-1.3877e-10	-0.941437
50906518	rs1983679	1.00761e-07	-1.55345	-1.11064	1.29691e-05	-1.79838	-1.11208	2.3233e-05	-1.71707	-1.09233
50906581	rs41280563	9.05625e-08	-1.79624	-0.974552	1.54788e-05	-1.7543	-0.97926	2.18428e-05	-1.79011	-1.08098
50906917	rs9616852	9.9249e-08	-1.5688	-1.1104	1.29833e-05	-1.79747	-1.1119	2.30445e-05	-1.72583	-1.09172
50907195	rs55787804	8.10892e-08	-1.7868	-1.09449	1.8807e-05	-1.44089	-1.09791	2.37268e-05	-1.72753	-1.06084
50907370	rs73172226	4.17605e-07	-1.2423	-1.51298e-10	6.91016e-05	-1.23745	-1.51298e-10	0.000118647	-1.17882	-1.51298e-10
50907706	rs55996881	2.43832e-07	-1.78036	-1.51298e-10	4.28284e-05	-1.71583	-1.51298e-10	7.06698e-05	-1.69695	-1.51298e-10
50907855	rs5771044	8.48753e-08	-1.78629	-1.04936	1.42439e-05	-1.79831	-1.01839	2.40481e-05	-1.77416	-1.00075
50907981	rs79257539	1.28409e-07	-1.31417	-1.10745	1.66156e-05	-1.55007	-1.11262	2.76273e-05	-1.52587	-1.1103
50908538	rs151333479	6.44225e-06	1.4938	-1.51298e-10	0.000850065	1.27228	-1.51298e-10	0.00191129	1.60056	-1.51298e-10
50908593	rs9616781	1.52961e-07	-1.51276	-0.733892	2.35187e-05	-1.58659	-0.728645	3.2936e-05	-1.73757	-0.722836
50908866	rs188166428	2.39566e-07	-1.798	-1.51298e-10	3.96906e-05	-1.79191	-1.51298e-10	7.00386e-05	-1.70592	-1.51298e-10
50909181	rs5771045	1.12803e-07	-1.51557	-1.03563	1.62539e-05	-1.69132	-0.993378	2.55578e-05	-1.7428	-0.971232
50909429	rs74676574	2.3934e-06	0.503635	-1.51298e-10	0.000311081	0.267025	-1.51298e-10	0.000663269	0.54221	-1.51298e-10
50909457	rs80349658	5.37856e-07	-0.989244	-1.51298e-10	9.32659e-05	-0.937575	-1.51298e-10	0.000138794	-1.02198	-1.51298e-10
50909728	rs74704633	1.00476e-07	-1.58733	-1.07958	2.15309e-05	-1.31996	-1.08358	2.83821e-05	-1.49556	-1.11365
50909778	rs12484539	1.49315e-07	-1.22969	-1.04109	2.34872e-05	-1.28031	-1.03626	8.86015e-05	-0.430735	-1.04009
50910043	rs12484564	1.43116e-07	-1.21585	-1.09733	2.23754e-05	-1.26711	-1.09796	8.60487e-05	-0.409331	-1.09073
50910081	rs12484567	1.53385e-07	-1.13011	-1.11377	2.39083e-05	-1.18509	-1.11371	9.58418e-05	-0.278564	-1.11371
50910265	rs182857476	4.88164e-07	-1.3877e-10	-1.08618	8.11099e-05	-1.3877e-10	-1.07722	0.000127893	-1.3877e-10	-1.10377
50910409	rs112344062	9.96462e-08	-1.59317	-1.08204	2.10035e-05	-1.34191	-1.08643	2.80048e-05	-1.50928	-1.11331
50910875	rs738683	9.02543e-08	-1.76806	-1.00614	1.54484e-05	-1.79465	-0.94088	2.54715e-05	-1.79659	-0.920823
50910970	rs5770841	9.41867e-08	-1.70823	-1.02333	1.49795e-05	-1.77843	-0.987914	5.54485e-05	-1.22126	-0.718252
50911021	rs79438937	3.44215e-07	-1.43557	-1.51298e-10	5.15119e-05	-1.53122	-1.51298e-10	8.7431e-05	-1.48412	-1.51298e-10
50911174	rs147773583	2.52077e-06	-1.3877e-10	0.555485	0.000409043	-1.3877e-10	0.54079	0.000718332	-1.3877e-10	0.621962
50911404	rs57949435	1.05703e-07	-1.61495	-1.00125	1.96965e-05	-1.48337	-1.00923	2.55546e-05	-1.61806	-1.09609
50911723	rs57016867	2.46761e-07	-1.76842	-1.51298e-10	4.05729e-05	-1.76993	-1.51298e-10	6.50048e-05	-1.78051	-1.51298e-10
50911864	rs61584959	1.23045e-07	-1.35759	-1.1067	1.6117e-05	-1.58089	-1.11227	2.67636e-05	-1.5582	-1.10973
50911876	rs4824152	8.22956e-08	-1.75792	-1.1086	1.32272e-05	-1.79285	-1.09791	2.14804e-05	-1.79678	-1.09106
50912321	rs4824153	9.20775e-08	-1.65338	-1.10083	1.31899e-05	-1.78965	-1.10393	2.28189e-05	-1.75517	-1.07221
50912741	rs11703890	1.1382e-07	-1.71783	-0.824387	2.41884e-05	-1.51654	-0.770618	3.361e-05	-1.79584	-0.644307
50912755	rs9628190	1.14275e-07	-1.51732	-1.02091	1.61377e-05	-1.71661	-0.975265	2.57457e-05	-1.75512	-0.951581
50912964	rs147338216	3.81998e-07	-1.33142	-1.51298e-10	5.40567e-05	-1.483	-1.51298e-10	7.86094e-05	-1.59048	-1.51298e-10
50912996	rs140999088	1.23774e-07	-1.58038	-0.878003	2.99522e-05	-1.24418	-0.829245	3.69366e-05	-1.63243	-0.713343
50913182	rs149886696	1.15671e-07	-1.45786	-1.06822	2.42872e-05	-1.20966	-1.07342	3.01594e-05	-1.43475	-1.11373
50913543	rs4824155	8.40404e-08	-1.73299	-1.11255	1.32805e-05	-1.7815	-1.10524	2.12313e-05	-1.79874	-1.10075
50913610	rs5771047	9.88281e-08	-1.66722	-1.01624	1.54327e-05	-1.75697	-0.979573	6.20451e-05	-1.12354	-0.703573
50913654	rs76225192	9.75639e-08	-1.6682	-1.02813	1.51753e-05	-1.76075	-0.992607	5.81555e-05	-1.163	-0.728849
50914239	rs9616853	9.97424e-08	-1.56386	-1.11038	1.29672e-05	-1.79858	-1.11203	2.31089e-05	-1.72477	-1.08998
50915285	rs5770843	1.11499e-07	-1.72216	-0.840658	2.37704e-05	-1.51894	-0.785646	3.29383e-05	-1.7961	-0.664231
50915322	rs45515701	2.83406e-07	-1.62996	-1.51298e-10	3.94183e-05	-1.7988	-1.51298e-10	6.95366e-05	-1.71312	-1.51298e-10
50916322	rs112806202	2.58153e-07	-1.72328	-1.51298e-10	4.29698e-05	-1.71253	-1.51298e-10	0.000101357	-1.33632	-1.51298e-10
50916583	rs8142906	9.52786e-08	-1.65064	-1.06939	1.8593e-05	-1.48053	-1.06971	2.49334e-05	-1.6262	-1.11256
50917095	rs187661830	1.52976e-06	-1.3877e-10	0.0560332	0.000248829	-1.3877e-10	0.0437368	0.000431281	-1.3877e-10	0.111789
50917465	rs5771048	9.62766e-08	-1.67483	-1.03478	1.51677e-05	-1.74673	-1.00712	5.81457e-05	-1.11558	-0.776443
50917986	rs78394368	1.28854e-07	-1.31388	-1.10428	1.78391e-05	-1.47955	-1.11208	2.87578e-05	-1.48456	-1.1115
50918084	rs140470328	6.29592e-07	-0.831762	-1.51298e-10	5.97951e-05	-1.38211	-1.51298e-10	9.89954e-05	-1.3599	-1.51298e-10
50918164	rs138424095	5.33521e-07	-1.3877e-10	-0.997336	9.22375e-05	-1.3877e-10	-0.948663	0.000150148	-1.3877e-10	-0.943348
50918406	rs9616854	9.61731e-08	-1.63445	-1.07624	1.34158e-05	-1.7945	-1.0821	2.40311e-05	-1.74747	-1.02815
50918612	rs117473936	3.36123e-07	-1.45936	-1.51298e-10	5.31447e-05	-1.50001	-1.51298e-10	8.93367e-05	-1.46256	-1.51298e-10
50919182	rs5771049	1.2957e-07	-1.7594	-0.653207	2.61367e-05	-1.62235	-0.587344	4.0956e-05	-1.79593	-0.446545
50920144	rs1569871	5.04267e-07	-1.3877e-10	-1.05373	8.63339e-05	-1.3877e-10	-1.01481	0.000140104	-1.3877e-10	-1.01258
50921644	rs13056677	6.47252e-07	-0.8041	-1.51298e-10	0.000129005	-0.613178	-1.51298e-10	0.000260411	-0.39271	-1.51298e-10
50921694	rs2236031	1.9257e-07	-1.09518	-0.92119	2.27645e-05	-1.45779	-0.890039	3.55696e-05	-1.48502	-0.898461
50922470	rs2236032	5.98749e-07	-1.3877e-10	-0.881993	0.000101381	-1.3877e-10	-0.854143	0.000164394	-1.3877e-10	-0.852703
50922544	rs13055726	1.36977e-07	-1.26439	-1.09263	2.8235e-05	-1.04306	-1.08941	5.13017e-05	-0.923722	-1.09352
50922682	rs114516558	1.16517e-06	-1.3877e-10	-0.216211	0.00017933	-1.3877e-10	-0.283802	0.0003075	-1.3877e-10	-0.226496
50922844	rs35374652	6.25405e-07	-1.3877e-10	-0.838435	0.000106152	-1.3877e-10	-0.808153	0.000172152	-1.3877e-10	-0.806591
50922990	rs41302603	2.65499e-07	-1.69522	-1.51298e-10	4.935e-05	-1.57409	-1.51298e-10	8.23778e-05	-1.54365	-1.51298e-10
50923042	rs876278	8.38175e-08	-1.74962	-1.09858	1.31404e-05	-1.78772	-1.10962	3.22093e-05	-1.39479	-1.08793
50923390	rs62239483	9.71508e-07	-1.66159	1.2636	0.000163392	-1.65358	1.2767	0.000325523	-1.46068	1.29114
50923408	rs4342045	1.62728e-07	-1.19189	-0.992863	4.85134e-05	-0.576066	-1.01512	7.78148e-05	-0.508636	-1.092
50923868	rs9628167	8.8583e-07	-1.3877e-10	-0.490309	0.00013203	-1.3877e-10	-0.590004	0.000216855	-1.3877e-10	-0.575741
50924114	rs181840167	4.77928e-07	-1.3877e-10	-1.10738	7.81925e-05	-1.3877e-10	-1.11386	0.000128071	-1.3877e-10	-1.10238
50924182	rs143035618	7.20893e-07	-1.3877e-10	-0.696344	0.000104777	-1.3877e-10	-0.821192	0.000179117	-1.3877e-10	-0.766929
50924372	rs142343857	3.85077e-07	-1.32339	-1.51298e-10	5.24742e-05	-1.51271	-1.51298e-10	0.000122801	-1.14441	-1.51298e-10
50924420	rs2334100	1.16631e-07	-1.44743	-1.07039	3.40623e-05	-0.879005	-1.06583	6.01514e-05	-0.786427	-1.07168
50924447	rs191173899	4.87661e-07	-1.3877e-10	-1.08721	7.97915e-05	-1.3877e-10	-1.09361	0.000128708	-1.3877e-10	-1.09743
50924679	rs79700370	9.14656e-08	-1.77446	-0.98641	1.4421e-05	-1.78433	-1.02002	2.45681e-05	-1.75197	-1.00155
50924946	rs2232871	7.55063e-07	-1.3877e-10	-0.650033	0.000117788	-1.3877e-10	-0.704141	0.000202487	-1.3877e-10	-0.644296
50925098	rs2232873	3.96426e-07	-0.191412	-1.10293	7.27366e-05	-0.0840052	-1.10218	0.000110411	-0.137612	-1.11315
50925392	rs2232875	3.59696e-07	-1.39158	-1.51298e-10	4.68695e-05	-1.62566	-1.51298e-10	7.55299e-05	-1.63044	-1.51298e-10
50925405	rs2232876	1.01879e-07	-1.5405	-1.11255	1.58879e-05	-1.59638	-1.11109	2.46374e-05	-1.64556	-1.10515
50925672	rs2232878	8.87281e-08	-1.77511	-1.01614	1.40743e-05	-1.78275	-1.04593	2.28159e-05	-1.79794	-1.02958
50925771	rs2232879	3.13542e-07	-1.5289	-1.51298e-10	9.3839e-05	-0.93145	-1.51298e-10	0.000153907	-0.91862	-1.51298e-10
50925997	rs3747273	1.55146e-07	-1.13345	-1.09902	1.56288e-05	-1.61713	-1.10678	2.90421e-05	-1.5345	-1.05172
50926407	rs2232882	3.88436e-07	-1.31471	-1.51298e-10	5.07701e-05	-1.54572	-1.51298e-10	8.1065e-05	-1.55972	-1.51298e-10
50926768	rs2232883	4.35685e-07	-0.23955	-0.960365	6.27001e-05	-0.344265	-0.990401	8.99358e-05	-0.493563	-0.962311
50926894	rs74714772	2.60536e-07	-0.607586	-1.10651	4.34827e-05	-0.595263	-1.1054	6.75107e-05	-0.630109	-1.11258
50928005	rs2232884	3.09537e-06	1.394	-0.633174	0.00024184	0.588389	-0.573142	0.000561436	0.960276	-0.58475
50928012	rs41280567	3.8984e-07	-1.3111	-1.51298e-10	3.99791e-05	-1.78467	-1.51298e-10	6.45147e-05	-1.78808	-1.51298e-10
50928026	rs2232885	1.35231e-07	-1.32316	-1.04669	1.65646e-05	-1.5921	-1.07366	2.8419e-05	-1.61748	-0.990437
50928331	rs2232887	2.74004e-07	-0.567993	-1.0957	5.40194e-05	-0.385967	-1.09772	5.67215e-05	-0.852357	-1.06446
50928340	rs1055271	8.86104e-08	-1.79819	-0.994394	1.70163e-05	-1.61176	-1.02709	2.80154e-05	-1.70829	-0.913924
50928419	rs2232889	2.54973e-07	-1.73568	-1.51298e-10	3.94894e-05	-1.797	-1.51298e-10	6.38299e-05	-1.79875	-1.51298e-10
50928876	rs56235139	3.4131e-07	-1.44404	-1.51298e-10	4.67965e-05	-1.62722	-1.51298e-10	7.58719e-05	-1.62592	-1.51298e-10
50928994	rs8140686	9.28984e-08	-1.63321	-1.11211	3.77273e-05	-0.728845	-1.1138	5.52193e-05	-0.830929	-1.11273
50929581	rs4824157	8.60212e-08	-1.72908	-1.09316	3.44218e-05	-0.833296	-1.10104	4.77399e-05	-0.991716	-1.09749
50930396	rs116855737	5.03e-07	-1.3877e-10	-1.05624	8.35226e-05	-1.3877e-10	-1.04791	0.000136153	-1.3877e-10	-1.04119
50930802	rs5771056	7.9982e-08	-1.79633	-1.0987	1.42198e-05	-1.71761	-1.10079	2.18775e-05	-1.7737	-1.09581
50931486	rs4824128	2.70904e-07	-1.67507	-1.51298e-10	6.99959e-05	-1.22459	-1.51298e-10	0.000120034	-1.1672	-1.51298e-10
50931609	rs143433677	2.97009e-07	-1.58307	-1.51298e-10	4.72657e-05	-1.61724	-1.51298e-10	7.97853e-05	-1.57563	-1.51298e-10
50932016	rs9616855	3.26795e-07	-0.546117	-0.941384	3.87614e-05	-0.914164	-0.901441	6.42881e-05	-0.873919	-0.917676
50932434	rs5771059	1.24703e-07	-1.35666	-1.09424	3.77837e-05	-0.749353	-1.0918	5.84472e-05	-0.792058	-1.09479
50932455	rs143641902	1.54402e-06	-1.3877e-10	0.0653111	0.000237538	-1.3877e-10	-0.00270246	0.000389825	-1.3877e-10	0.0107261
50932563	rs5771060	1.0688e-07	-1.49479	-1.11034	1.85758e-05	-1.44003	-1.11114	2.74055e-05	-1.53485	-1.10937
50932796	rs5771061	1.24866e-07	-1.34791	-1.10169	3.87832e-05	-0.715298	-1.09974	6.17535e-05	-0.729706	-1.10211
50933661	rs186288162	2.50267e-07	-1.75431	-1.51298e-10	4.26105e-05	-1.72093	-1.51298e-10	6.97399e-05	-1.7102	-1.51298e-10
50933754	rs111645743	5.72864e-07	-1.24849	0.322308	8.95211e-05	-1.38801	0.409457	0.000151198	-1.38701	0.45063
50934751	rs7289208	8.01013e-08	-1.7841	-1.10944	1.70334e-05	-1.53848	-1.09937	2.65404e-05	-1.57137	-1.10494
50934803	rs146346311	4.83495e-07	-1.3877e-10	-1.09579	8.12083e-05	-1.3877e-10	-1.07601	0.000132925	-1.3877e-10	-1.06518
50934910	rs139294480	2.82018e-07	-1.63486	-1.51298e-10	4.37282e-05	-1.69504	-1.51298e-10	7.51228e-05	-1.63585	-1.51298e-10
50934942	rs144030725	1.49781e-06	-1.56431	1.59923	0.00017485	-1.72403	1.41493	0.000338035	-1.55174	1.41991
50935082	rs134970	2.74951e-07	-1.29973	-0.360506	8.04355e-05	-0.922233	-0.163341	0.000194136	-0.38697	-0.299442
50935125	rs134971	1.59283e-07	-1.10251	-1.10364	1.8575e-05	-1.44334	-1.10787	2.29969e-05	-1.71579	-1.10382
50935143	rs191049620	3.65001e-07	-1.37693	-1.51298e-10	7.1449e-05	-1.20405	-1.51298e-10	0.000126013	-1.11859	-1.51298e-10
50935155	rs9616857	3.5895e-07	-0.521345	-0.872307	0.000100878	-0.0357257	-0.823393	0.000131426	-0.267439	-0.809088
50935385	rs9616858	2.90394e-07	-0.69261	-0.912985	8.17973e-05	-0.196041	-0.872744	0.000107059	-0.416714	-0.864874
50935458	rs134972	1.48903e-07	-1.16035	-1.11319	1.76444e-05	-1.48875	-1.11386	2.23102e-05	-1.73675	-1.11318
50935536	rs134974	3.67187e-07	-0.737961	-0.633002	0.000241199	0.556298	-0.543707	0.000237928	0.1053	-0.588301
50935944	rs73172230	1.34268e-06	-0.0744123	-1.51298e-10	0.000283824	0.175325	-1.51298e-10	0.000751829	0.667539	-1.51298e-10
50936035	rs9616859	2.92329e-07	-0.668077	-0.930877	7.39591e-05	-0.277131	-0.892387	9.79945e-05	-0.485218	-0.884842
50936324	rs134975	2.96292e-07	-1.50518	-0.0803076	8.39401e-05	-1.19968	0.156754	0.000172163	-0.778107	-0.0284219
50936613	rs134976	4.24001e-07	-1.72764	0.500538	9.11983e-05	-1.71067	0.750678	0.000104292	-1.79095	0.483179
50937043	rs34589122	9.37338e-07	-0.433791	-1.51298e-10	0.000405413	0.531876	-1.51298e-10	0.000746884	0.660939	-1.51298e-10
50937445	rs8138406	3.26732e-07	-1.52442	0.0367301	8.96918e-05	-1.25811	0.281464	0.000180986	-0.837664	0.0811105
50937462	rs111895783	2.35644e-07	-1.29762	-0.516893	2.25684e-05	-1.76996	-0.586523	4.21529e-05	-1.67733	-0.536341
50937735	rs146766056	2.67901e-07	-1.68622	-1.51298e-10	7.29123e-05	-1.18377	-1.51298e-10	0.000145867	-0.972273	-1.51298e-10
50937793	rs7292275	1.21215e-06	-0.176681	-1.51298e-10	8.46392e-05	-1.03463	-1.51298e-10	0.000208315	-0.615921	-1.51298e-10
50937900	rs11912319	1.76244e-07	-1.79881	-0.306154	3.56963e-05	-1.79882	-0.0991656	4.84561e-05	-1.79134	-0.282972
50937969	rs9616786	2.67001e-07	-0.710895	-0.978688	6.67407e-05	-0.326868	-0.945347	8.86603e-05	-0.5314	-0.938758
50938614	rs28375115	9.64849e-07	-0.404863	-1.51298e-10	7.41879e-05	-1.16643	-1.51298e-10	0.000168864	-0.825877	-1.51298e-10
50938771	rs78540291	2.87318e-07	-0.645652	-0.970593	7.37657e-05	-0.230961	-0.941174	9.63976e-05	-0.448862	-0.937627
50939029	rs134977	1.10625e-06	-0.268102	-1.51298e-10	7.95245e-05	-1.09697	-1.51298e-10	0.000192708	-0.693797	-1.51298e-10
50939304	rs7511557	1.73803e-07	-1.78905	-0.329862	3.62814e-05	-1.759	-0.122728	4.91204e-05	-1.75507	-0.305622
50939586	rs8143078	1.81042e-07	-1.79162	-0.286485	3.79005e-05	-1.76438	-0.073683	5.16424e-05	-1.74903	-0.261599
50939714	rs8135083	1.79986e-07	-1.79162	-0.292338	3.76526e-05	-1.76438	-0.0802468	5.13366e-05	-1.74903	-0.26754
50940007	rs5771063	1.18548e-06	-0.19893	-1.51298e-10	8.33585e-05	-1.04988	-1.51298e-10	0.000204396	-0.63491	-1.51298e-10
50940261	rs143393199	8.46609e-07	-1.3877e-10	-0.535596	0.000158997	-1.3877e-10	-0.404143	0.000246067	-1.3877e-10	-0.449367
50940563	rs150231411	5.75885e-07	-0.920927	-1.51298e-10	7.24216e-05	-1.19052	-1.51298e-10	0.000162916	-0.861734	-1.51298e-10
50940564	rs59566208	5.92804e-07	-0.049255	-0.842716	0.000124776	0.193011	-0.839524	0.000200648	0.181344	-0.834763
50940593	rs11705085	1.83246e-06	0.236579	-1.51298e-10	0.00165101	1.93611	-1.51298e-10	0.000202632	-0.64358	-1.51298e-10
50940762	rs73443336	4.89547e-07	-0.23443	-0.848925	0.000101732	-0.00491566	-0.845769	0.000163681	-0.0159872	-0.841062
50940784	rs147818580	5.89654e-07	-0.897299	-1.51298e-10	7.3862e-05	-1.17083	-1.51298e-10	0.000166941	-0.837328	-1.51298e-10
50940894	rs143042662	5.89654e-07	-0.897299	-1.51298e-10	7.3862e-05	-1.17083	-1.51298e-10	0.000166941	-0.837328	-1.51298e-10
50941416	rs41280569	5.44653e-07	-0.976685	-1.51298e-10	6.91477e-05	-1.23679	-1.51298e-10	0.000153792	-0.919372	-1.51298e-10
50941759	rs141647829	1.44365e-06	-1.3877e-10	-0.0019023	0.000247469	-1.3877e-10	0.0382545	0.000432112	-1.3877e-10	0.113715
50941924	rs5770848	5.36577e-07	-1.3877e-10	-0.991625	8.55947e-05	-1.3877e-10	-1.02341	0.000141702	-1.3877e-10	-1.00124
50941985	rs6009975	2.92319e-07	-1.79103	0.192043	6.27854e-05	-1.77794	0.444635	8.03267e-05	-1.79578	0.226907
50942121	rs13056405	3.99409e-07	-0.374304	-0.912546	7.2969e-05	-0.273274	-0.909721	0.000116225	-0.287134	-0.912311
50943004	rs762671	5.19221e-07	-0.149351	-0.875154	9.97384e-05	-0.00146747	-0.869012	0.000165391	0.0180926	-0.864753
50943010	rs762670	5.19221e-07	-0.149351	-0.875154	9.97384e-05	-0.00146747	-0.869012	0.000165391	0.0180926	-0.864753
50943232	rs8136495	5.41e-07	-0.117239	-0.866176	0.000108039	0.0690218	-0.859562	0.000174673	0.0583053	-0.850362
50943423	rs762669	2.68045e-07	-0.666984	-1.01869	6.30564e-05	-0.337753	-0.991248	8.34523e-05	-0.546144	-0.984551
50944045	rs114166322	5.72318e-07	-0.927141	-1.51298e-10	6.94958e-05	-1.23176	-1.51298e-10	0.000155343	-0.909333	-1.51298e-10
50944128	rs743615	8.6269e-08	-1.70868	-1.11068	1.8951e-05	-1.42448	-1.10669	2.57525e-05	-1.59657	-1.10987
50944163	rs128941	1.95699e-06	1.06827	-0.765938	0.000209221	0.547242	-0.676882	0.000465046	0.957229	-0.770064
50944328	rs45577642	4.27159e-07	-1.21968	-1.51298e-10	5.32601e-05	-1.49784	-1.51298e-10	0.000109129	-1.26244	-1.51298e-10
50944381	rs74679952	4.66725e-07	-1.13109	-1.51298e-10	9.07073e-05	-0.965392	-1.51298e-10	8.07156e-05	-1.56404	-1.51298e-10
50944518	rs147072080	9.39048e-07	-0.431968	-1.51298e-10	0.000535751	0.810639	-1.51298e-10	0.000159096	-0.88546	-1.51298e-10
50945256	rs131824	1.34235e-07	-1.29412	-1.08312	1.49797e-05	-1.69145	-1.07489	2.20915e-05	-1.78835	-1.07143
50945657	rs138952741	1.73843e-06	0.1839	-1.51298e-10	9.6677e-05	-0.901654	-1.51298e-10	0.000169204	-0.823866	-1.51298e-10
50945799	rs41281543	9.22981e-08	-1.69515	-1.05666	1.58057e-05	-1.75093	-0.961727	2.41165e-05	-1.72558	-1.0465
50945933	rs41282345	3.87316e-07	-1.31759	-1.51298e-10	5.59764e-05	-1.4481	-1.51298e-10	0.000107761	-1.27505	-1.51298e-10
50946588	rs73891260	1.13308e-06	-0.244136	-1.51298e-10	0.000149777	-0.463879	-1.51298e-10	0.000312576	-0.210123	-1.51298e-10
50946956	rs141530541	4.89904e-07	-1.08263	-1.51298e-10	7.12836e-05	-1.20636	-1.51298e-10	0.0001361	-1.04158	-1.51298e-10
50946965	rs131823	3.26442e-07	-1.48858	-1.51298e-10	3.99345e-05	-1.78579	-1.51298e-10	7.31082e-05	-1.66303	-1.51298e-10
50947196	rs45529631	4.22959e-07	-1.22956	-1.51298e-10	4.20975e-05	-1.73304	-1.51298e-10	6.54158e-05	-1.77421	-1.51298e-10
50947431	rs139624774	4.15302e-07	-1.24783	-1.51298e-10	5.94321e-05	-1.3882	-1.51298e-10	0.000115885	-1.20237	-1.51298e-10
50947611	rs6010121	1.08031e-06	-0.291832	-1.51298e-10	0.000143306	-0.50805	-1.51298e-10	0.000297861	-0.258343	-1.51298e-10
50947917	rs6010122	1.03371e-06	-0.335924	-1.51298e-10	0.000137579	-0.548831	-1.51298e-10	0.000284874	-0.302925	-1.51298e-10
50948310	rs131822	9.62902e-08	-1.74464	-0.964828	1.7604e-05	-1.77772	-0.827186	2.4924e-05	-1.79744	-0.941694
50948391	rs6010123	1.51557e-06	0.0467136	-1.51298e-10	0.000196287	-0.193453	-1.51298e-10	0.000419358	0.0837547	-1.51298e-10
50948813	rs150121997	4.21504e-07	-1.233	-1.51298e-10	6.01984e-05	-1.37538	-1.51298e-10	0.000117686	-1.18695	-1.51298e-10
50949246	rs6009976	1.00769e-06	-0.361422	-1.51298e-10	0.000134375	-0.572392	-1.51298e-10	0.000277622	-0.32871	-1.51298e-10
50949383	rs6010124	4.75284e-07	-1.11292	-1.51298e-10	6.93482e-05	-1.23389	-1.51298e-10	0.000131925	-1.07274	-1.51298e-10
50949396	rs6009977	1.08186e-06	-0.290395	-1.51298e-10	0.000143496	-0.506719	-1.51298e-10	0.000298294	-0.25689	-1.51298e-10
50949417	rs145360172	7.20097e-07	-0.697448	-1.51298e-10	0.000112961	-0.745984	-1.51298e-10	0.000233529	-0.501663	-1.51298e-10
50949477	rs12484990	5.12891e-07	-1.3877e-10	-1.03677	8.32437e-05	-1.3877e-10	-1.05126	0.00013179	-1.3877e-10	-1.07376
50949497	rs145759919	1.7045e-05	1.18707	1.27971	0.00151944	0.630531	1.22254	0.00436877	1.07426	1.353
50950175	rs12163404	1.13023e-07	-1.4355	-1.11375	1.69487e-05	-1.54921	-1.09363	2.84066e-05	-1.49476	-1.11359
50950235	rs6010126	1.10515e-06	-0.269095	-1.51298e-10	0.000146354	-0.487	-1.51298e-10	0.000304788	-0.235355	-1.51298e-10
50950443	rs6010127	1.14165e-06	-0.236603	-1.51298e-10	0.000150827	-0.456898	-1.51298e-10	0.000314965	-0.202508	-1.51298e-10
50950507	rs73172235	3.52607e-06	-0.292556	1.18366	0.00072747	-0.0111119	1.12765	0.00225436	0.510171	1.25548
50950564	rs73172237	1.05801e-06	-0.312692	-1.51298e-10	0.000230436	-0.0330549	-1.51298e-10	0.000626529	0.485224	-1.51298e-10
50950727	rs6010129	1.14165e-06	-0.236603	-1.51298e-10	0.000150827	-0.456898	-1.51298e-10	0.000314965	-0.202508	-1.51298e-10
50951150	rs150125721	7.80168e-07	-1.3877e-10	-0.617326	0.000120535	-1.3877e-10	-0.681093	0.000192144	-1.3877e-10	-0.696725
50951158	rs78862895	8.33421e-07	-1.3877e-10	-0.551296	0.000133386	-1.3877e-10	-0.57978	0.000211159	-1.3877e-10	-0.602361
50951347	rs115920265	4.72844e-07	-1.11807	-1.51298e-10	6.90252e-05	-1.23856	-1.51298e-10	0.000131228	-1.07804	-1.51298e-10
50951742	rs6009978	1.03696e-06	-0.33279	-1.51298e-10	0.000137978	-0.545934	-1.51298e-10	0.000285778	-0.299756	-1.51298e-10
50952222	rs6010131	1.03696e-06	-0.33279	-1.51298e-10	0.000137978	-0.545934	-1.51298e-10	0.000285778	-0.299756	-1.51298e-10
50952531	rs144039751	3.50112e-07	-1.41858	-1.51298e-10	5.13081e-05	-1.53518	-1.51298e-10	9.33197e-05	-1.41894	-1.51298e-10
50952730	rs77954081	2.22175e-07	-1.16486	-0.708511	2.40249e-05	-1.73502	-0.558921	4.33037e-05	-1.59744	-0.58929
50952735	rs77737346	3.3379e-07	-1.46632	-1.51298e-10	7.13965e-05	-1.20478	-1.51298e-10	9.57104e-05	-1.39364	-1.51298e-10
50952989	rs75276302	2.68956e-07	-1.68229	-1.51298e-10	3.94994e-05	-1.79674	-1.51298e-10	6.54754e-05	-1.7733	-1.51298e-10
50953550	rs150184570	3.84587e-07	-1.32466	-1.51298e-10	5.56398e-05	-1.45413	-1.51298e-10	0.000106969	-1.28243	-1.51298e-10
50954635	rs470120	2.51338e-07	-1.75004	-1.51298e-10	4.30887e-05	-1.70977	-1.51298e-10	9.16815e-05	-1.43665	-1.51298e-10
50954685	rs76014823	1.3771e-07	-1.24076	-1.11093	2.16925e-05	-1.32189	-1.07418	3.67844e-05	-1.24573	-1.10416
50954824	rs2032424	2.4161e-07	-1.78951	-1.51298e-10	4.96532e-05	-1.56797	-1.51298e-10	8.22147e-05	-1.54564	-1.51298e-10
50955399	rs140525	1.14131e-06	0.876599	-1.1135	0.000103896	0.255407	-1.08505	8.76994e-05	-0.370374	-1.11068
50955538	rs131817	1.15253e-07	-1.44145	-1.08825	4.6788e-05	-0.550999	-1.0764	3.59864e-05	-1.27621	-1.09562
50955550	rs151334555	5.09833e-07	-1.3877e-10	-1.04275	8.16889e-05	-1.3877e-10	-1.07011	0.000132097	-1.3877e-10	-1.07143
50955615	rs73172241	1.11134e-07	-1.52276	-1.04334	1.52013e-05	-1.77404	-0.977607	3.04526e-05	-1.56087	-0.977927
50955639	rs75088399	3.89489e-07	-1.312	-1.51298e-10	5.17465e-05	-1.52667	-1.51298e-10	8.4731e-05	-1.51549	-1.51298e-10
50956142	rs2269388	9.94653e-07	-1.3877e-10	-0.374441	0.000167156	-1.3877e-10	-0.354103	0.000257073	-1.3877e-10	-0.405609
50956836	rs118022654	6.28039e-07	-0.834232	-1.51298e-10	5.02461e-05	-1.5561	-1.51298e-10	0.000105625	-1.29507	-1.51298e-10
50957501	rs138261040	4.27787e-07	-1.21821	-1.51298e-10	4.34145e-05	-1.70224	-1.51298e-10	7.46566e-05	-1.64207	-1.51298e-10
50957520	rs3091397	1.48019e-07	-1.45951	-0.819986	2.39781e-05	-1.48087	-0.815017	3.83184e-05	-1.51482	-0.794221
50957598	rs45499897	2.42508e-07	-1.7858	-1.51298e-10	4.00166e-05	-1.78373	-1.51298e-10	6.42228e-05	-1.79261	-1.51298e-10
50957733	rs17850507	3.95193e-07	-1.29746	-1.51298e-10	5.82158e-05	-1.40887	-1.51298e-10	9.27776e-05	-1.42477	-1.51298e-10
50957985	rs117686045	4.79661e-07	-1.3877e-10	-1.10376	8.18224e-05	-1.3877e-10	-1.06848	0.000132534	-1.3877e-10	-1.06814
50958392	rs10854880	2.14413e-06	1.50323	-1.10958	0.00013384	0.536224	-1.11261	0.000190854	0.399268	-1.10273
50958710	rs148586419	6.16377e-07	-1.3877e-10	-0.852976	0.000106349	-1.3877e-10	-0.806308	0.000163902	-1.3877e-10	-0.855704
50959052	rs5770855	8.7768e-08	-1.68887	-1.11327	1.48007e-05	-1.67749	-1.10087	2.27441e-05	-1.71845	-1.11221
50959538	rs56229588	4.95778e-07	-1.07071	-1.51298e-10	6.4535e-05	-1.30582	-1.51298e-10	8.97865e-05	-1.45754	-1.51298e-10
50959608	rs131815	1.93609e-06	1.40547	-1.11388	0.000123236	0.45413	-1.11306	0.000174564	0.31964	-1.11232
50959872	rs118071675	3.13115e-07	-1.53027	-1.51298e-10	5.16139e-05	-1.52924	-1.51298e-10	8.11869e-05	-1.55822	-1.51298e-10
50960101	rs131814	8.73036e-08	-1.79777	-1.00968	1.59498e-05	-1.79882	-0.904765	2.48631e-05	-1.78064	-0.960947
50960682	rs140524	9.42518e-08	-1.64574	-1.08512	1.75184e-05	-1.59114	-1.01864	2.35415e-05	-1.73701	-1.0592
50961169	rs131813	1.2206e-07	-1.60637	-0.865947	2.08e-05	-1.58855	-0.849524	3.34652e-05	-1.60883	-0.835638
50961786	rs41282347	6.39432e-07	-0.816254	-1.51298e-10	0.000135646	-0.562982	-1.51298e-10	0.000323463	-0.175887	-1.51298e-10
50961854	rs2782	8.91837e-08	-1.79822	-0.98792	1.64899e-05	-1.79871	-0.871571	2.55554e-05	-1.78269	-0.931427
50962208	rs12148	8.90534e-08	-1.79874	-0.988855	1.64781e-05	-1.79813	-0.872868	2.54314e-05	-1.78643	-0.932553
50962259	rs131811	2.76849e-07	-1.65336	-1.51298e-10	4.78123e-05	-1.60575	-1.51298e-10	6.70238e-05	-1.74992	-1.51298e-10
50962782	rs140523	8.948e-08	-1.79882	-0.983996	1.65973e-05	-1.79765	-0.866141	2.55373e-05	-1.78812	-0.926711
50962948	rs41281527	2.64601e-07	-1.69861	-1.51298e-10	3.94202e-05	-1.79875	-1.51298e-10	6.49691e-05	-1.78106	-1.51298e-10
50963357	rs131808	8.89345e-08	-1.79832	-0.990613	1.65026e-05	-1.79548	-0.874026	2.52391e-05	-1.79244	-0.934138
50963540	rs131807	9.42305e-08	-1.78019	-0.950896	1.715e-05	-1.79857	-0.832466	2.66256e-05	-1.77296	-0.900137
50963566	rs117290338	2.70756e-07	-1.67562	-1.51298e-10	3.96385e-05	-1.79323	-1.51298e-10	8.39668e-05	-1.52455	-1.51298e-10
50963905	rs74479613	8.85034e-08	-1.68189	-1.11191	1.4774e-05	-1.67471	-1.10545	2.31295e-05	-1.70049	-1.11337
50963965	rs131806	9.46569e-08	-1.77094	-0.955638	1.70434e-05	-1.79864	-0.838633	2.65946e-05	-1.7678	-0.906465
50964029	rs145052206	8.49394e-07	-0.532311	-1.51298e-10	4.79753e-05	-1.60234	-1.51298e-10	8.30109e-05	-1.536	-1.51298e-10
50964153	rs131805	1.10891e-07	-1.64953	-0.918748	1.9436e-05	-1.60175	-0.904149	3.12312e-05	-1.62179	-0.891761
50964236	rs11479	8.74975e-08	-1.69279	-1.11243	1.46904e-05	-1.68161	-1.10423	2.26492e-05	-1.7218	-1.11304
50964255	rs112723255	3.72153e-07	-1.35753	-1.51298e-10	4.13664e-05	-1.75056	-1.51298e-10	8.16623e-05	-1.55238	-1.51298e-10
50964446	rs1138404	2.07434e-07	-1.02841	-0.913615	0.00022344	0.464586	-0.528475	4.88381e-05	-1.19611	-0.870355
50964599	rs148641002	2.62794e-07	-1.70546	-1.51298e-10	3.94176e-05	-1.79882	-1.51298e-10	6.47865e-05	-1.78387	-1.51298e-10
50964862	rs131804	9.42136e-08	-1.79226	-0.939007	1.7505e-05	-1.79371	-0.816832	2.65693e-05	-1.78773	-0.887485
50966545	rs131802	1.15043e-07	-1.42658	-1.10496	2.16554e-05	-1.33781	-1.05996	2.6841e-05	-1.57633	-1.08871
50966634	rs131801	8.68556e-08	-1.7987	-1.01388	1.58812e-05	-1.7981	-0.909788	2.468e-05	-1.78667	-0.962304
50966685	rs117675268	2.43676e-07	-1.78099	-1.51298e-10	4.12121e-05	-1.7543	-1.51298e-10	6.52702e-05	-1.77643	-1.51298e-10
50966914	rs470119	8.65789e-08	-1.79763	-1.01815	1.57733e-05	-1.79881	-0.915898	2.4692e-05	-1.78093	-0.967563
50967269	rs131800	5.7315e-07	-0.925687	-1.51298e-10	4.97412e-05	-1.5662	-1.51298e-10	8.87331e-05	-1.46934	-1.51298e-10
50967538	rs116860087	5.13607e-07	-1.3877e-10	-1.03538	8.72395e-05	-1.3877e-10	-1.00437	0.000137441	-1.3877e-10	-1.03177
50967912	rs74624637	2.84819e-07	-1.62498	-1.51298e-10	4.24914e-05	-1.72373	-1.51298e-10	6.94332e-05	-1.71461	-1.51298e-10
50969647	rs139023197	2.71988e-07	-1.67108	-1.51298e-10	3.95138e-05	-1.79638	-1.51298e-10	6.57903e-05	-1.7685	-1.51298e-10
50970068	rs141953471	1.0803e-06	-0.29184	-1.51298e-10	0.000237517	-0.00278987	-1.51298e-10	0.0006577	0.533778	-1.51298e-10
50970231	rs147291866	2.66999e-07	-1.68959	-1.51298e-10	3.94374e-05	-1.79832	-1.51298e-10	6.52238e-05	-1.77715	-1.51298e-10
50970714	rs117188300	2.43014e-07	-1.78372	-1.51298e-10	4.07905e-05	-1.76458	-1.51298e-10	6.4058e-05	-1.79518	-1.51298e-10
50971047	rs361725	9.30238e-08	-1.70835	-1.03563	1.53526e-05	-1.79472	-0.947026	2.42336e-05	-1.76988	-0.997344
50971266	rs140522	8.83596e-08	-1.74189	-1.05353	1.52462e-05	-1.78433	-0.96437	2.40817e-05	-1.76414	-1.00937
50971509	rs131798	9.34093e-08	-1.74248	-0.99736	1.61969e-05	-1.7025	-0.985716	2.62883e-05	-1.71066	-0.975186
50971752	rs131794	9.33127e-08	-1.73616	-1.00472	1.62049e-05	-1.69428	-0.993442	2.62838e-05	-1.70279	-0.983228
50971795	rs131793	9.34327e-08	-1.73287	-1.00672	1.62394e-05	-1.69004	-0.995546	2.6333e-05	-1.69873	-0.98542
50971854	rs131792	3.66277e-06	2.043	-1.11386	0.000399338	1.6306	-1.11382	0.000323592	0.931552	-1.10704
50971881	rs149661657	9.09491e-07	-1.3877e-10	-0.463949	0.000161488	-1.3877e-10	-0.3886	0.000284963	-1.3877e-10	-0.302612
50972541	rs5770768	8.05377e-08	-1.78137	-1.10674	1.3795e-05	-1.78612	-1.0626	2.15195e-05	-1.79872	-1.0873
50973113	rs5770862	1.0386e-07	-1.54804	-1.08575	1.83397e-05	-1.54587	-1.01809	2.77653e-05	-1.57899	-1.05219
50973231	rs118119439	3.06205e-07	-1.55258	-1.51298e-10	4.09411e-05	-1.7609	-1.51298e-10	6.67286e-05	-1.75434	-1.51298e-10
50973337	rs189739013	2.5044e-07	-1.75361	-1.51298e-10	3.94651e-05	-1.79761	-1.51298e-10	6.52896e-05	-1.77614	-1.51298e-10
50973779	rs73172252	8.65888e-08	-1.74041	-1.07525	1.48049e-05	-1.77122	-1.00685	2.24082e-05	-1.79845	-1.04709
50973817	rs78007348	1.0055e-07	-1.60968	-1.05651	0.00015415	0.363796	-0.798897	2.68275e-05	-1.63289	-1.03265
50973884	rs76997456	2.49246e-07	-1.75839	-1.51298e-10	3.98703e-05	-1.7874	-1.51298e-10	6.38453e-05	-1.79851	-1.51298e-10
50974100	rs4824129	9.66361e-08	-1.70455	-1.00133	1.66054e-05	-1.67342	-0.989883	2.69299e-05	-1.68221	-0.979523
50974438	rs62239506	1.40712e-06	-0.0275335	-1.51298e-10	0.000134501	-0.571456	-1.51298e-10	0.000225575	-0.536316	-1.51298e-10
50974501	rs6009980	8.1435e-08	-1.78305	-1.09398	1.43883e-05	-1.7736	-1.03301	2.20175e-05	-1.7972	-1.06593
50974535	rs131790	3.3549e-06	1.95518	-1.11384	0.000353931	1.50968	-1.11361	0.000291682	0.825692	-1.105
50975601	rs5770863	8.33716e-08	-1.7482	-1.10532	1.37215e-05	-1.7967	-1.05737	2.16136e-05	-1.79722	-1.08443
50975645	rs5770864	8.21627e-08	-1.76945	-1.09869	1.4086e-05	-1.78605	-1.0418	2.18294e-05	-1.79879	-1.07292
50975686	rs5770865	8.37532e-08	-1.7482	-1.10076	1.38729e-05	-1.7967	-1.0464	2.17885e-05	-1.79722	-1.07637
50975753	rs131789	3.92591e-06	2.11208	-1.11356	0.000422163	1.68563	-1.11327	0.000334406	0.960203	-1.10282
50976043	rs5770867	8.23275e-08	-1.78011	-1.08602	1.44859e-05	-1.78365	-1.01621	2.23132e-05	-1.79584	-1.05395
50976073	rs5770868	9.17234e-08	-1.65951	-1.09855	1.60409e-05	-1.65513	-1.04276	2.3837e-05	-1.71087	-1.07286
50976152	rs9616864	1.12067e-07	-1.59253	-0.965209	0.000243494	0.625223	-0.60316	3.09842e-05	-1.60021	-0.92128
50976754	rs131788	1.63915e-07	-1.67733	-0.500162	2.31324e-05	-1.79866	-0.533133	3.88154e-05	-1.74893	-0.54722
50977105	rs142338283	3.96022e-07	-1.29536	-1.51298e-10	4.12074e-05	-1.75441	-1.51298e-10	6.96287e-05	-1.71179	-1.51298e-10
50977125	rs146657692	3.96022e-07	-1.29536	-1.51298e-10	4.12074e-05	-1.75441	-1.51298e-10	6.96287e-05	-1.71179	-1.51298e-10
50977167	rs5770769	7.87186e-08	-1.79882	-1.11214	1.43163e-05	-1.71128	-1.10035	2.15509e-05	-1.77283	-1.11173
50977345	rs58304765	7.88214e-08	-1.79875	-1.11089	1.39079e-05	-1.73738	-1.10319	2.13454e-05	-1.78138	-1.11276
50977738	rs470118	2.46995e-07	-1.78982	0.0223557	3.97736e-05	-1.69877	-0.0910613	5.64653e-05	-1.79178	-0.12956
50978024	rs140521	1.92971e-07	-1.79166	-0.222629	2.94683e-05	-1.79292	-0.296797	4.835e-05	-1.7789	-0.2976
50978262	rs5770871	7.94225e-08	-1.79	-1.11205	1.33965e-05	-1.7779	-1.10013	2.10057e-05	-1.79868	-1.1115
50978504	rs9616789	4.51917e-07	-0.0987512	-1.06458	0.0461646	6.06631	-0.799376	6.01305e-05	-0.826645	-1.03181
50978520	rs131787	1.15498e-07	-1.43416	-1.09342	3.0881e-05	-0.935198	-1.10769	2.55978e-05	-1.62649	-1.08597
50978931	rs131786	1.18883e-07	-1.40926	-1.08944	3.27783e-05	-0.877898	-1.10537	2.64022e-05	-1.5998	-1.08172
50980071	rs131785	1.80562e-07	-1.78973	-0.291036	2.74984e-05	-1.79666	-0.362238	4.5954e-05	-1.76432	-0.363008
50980270	rs144605534	7.51309e-07	-1.3877e-10	-0.655017	0.000141304	-1.3877e-10	-0.522115	0.000217138	-1.3877e-10	-0.574439
50980818	rs5770874	1.85814e-07	-0.970911	-1.08118	0.000288963	1.25644	-1.06317	3.20244e-05	-1.3913	-1.09717
50980917	rs77392662	5.59563e-07	-1.3877e-10	-0.949678	8.90126e-05	-1.3877e-10	-0.984252	0.000144724	-1.3877e-10	-0.98014
50980985	rs1866	1.8157e-07	-0.988978	-1.08622	0.000289689	1.26664	-1.07086	3.14067e-05	-1.4073	-1.10065
50981043	rs58111256	7.50527e-07	0.411137	-1.0672	0.181132	7.43998	-0.806029	9.39834e-05	-0.376662	-1.03519
50981053	rs17001607	7.07796e-07	0.354468	-1.06915	0.160442	7.32373	-0.811068	8.95855e-05	-0.42205	-1.03773
50981214	rs5770772	1.69214e-07	-1.0671	-1.07857	0.000214424	0.954853	-1.05993	3.03024e-05	-1.44845	-1.09529
50981326	rs17001608	4.3878e-07	-0.112957	-1.07988	0.0628775	6.41608	-0.840171	6.37893e-05	-0.747429	-1.05196
50981340	rs113637408	8.42107e-05	4.06424	-1.51298e-10	0.000936197	1.3688	-1.51298e-10	0.00129124	1.20839	-1.51298e-10
50981436	rs131784	1.57967e-07	-1.79626	-0.41819	2.51199e-05	-1.78372	-0.465647	3.99429e-05	-1.78023	-0.487293
50981829	rs5770773	7.86457e-08	-1.7988	-1.11308	1.37703e-05	-1.75445	-1.09606	2.12466e-05	-1.78895	-1.10982
50981942	rs131783	5.23234e-07	0.0763817	-1.09319	0.00024686	0.934455	-0.898663	0.000116579	-0.139725	-1.05667
50981974	rs370000034	9.56413e-07	-1.3877e-10	-0.413645	0.000168197	-1.3877e-10	-0.347892	0.000297759	-1.3877e-10	-0.258687
50982014	rs190220916	5.39313e-07	-0.986538	-1.51298e-10	4.95791e-05	-1.56946	-1.51298e-10	8.75578e-05	-1.48267	-1.51298e-10
50982158	rs5770877	1.47615e-07	-1.22767	-1.05456	0.000173176	0.709459	-1.02818	3.10111e-05	-1.44569	-1.07493
50982272	rs72619590	5.30123e-07	0.0716689	-1.07539	0.0951767	6.81829	-0.827831	7.92259e-05	-0.539964	-1.0427
50982457	rs131781	8.21457e-08	-1.75696	-1.11138	1.83706e-05	-1.44843	-1.11385	2.75748e-05	-1.53237	-1.1057
50982539	rs131780	5.1732e-07	-0.0257026	-1.00247	3.7014e-05	-0.779968	-1.08177	3.9183e-05	-1.22809	-1.05864
50982669	rs188540585	7.16418e-07	-0.702571	-1.51298e-10	6.02918e-05	-1.37383	-1.51298e-10	0.000109741	-1.25685	-1.51298e-10
50982986	rs5770878	2.79002e-07	-0.535612	-1.11	2.20704e-05	-1.2772	-1.10159	4.74402e-05	-0.982074	-1.11343
50983332	rs6009920	3.52795e-07	-1.41095	-1.51298e-10	4.09719e-05	-1.76014	-1.51298e-10	7.42882e-05	-1.64702	-1.51298e-10
50983551	rs3752397	9.4977e-08	-1.61399	-1.10921	1.6757e-05	-1.59084	-1.06338	2.92703e-05	-1.4952	-1.08319
50983936	rs6009986	1.44935e-07	-1.21548	-1.08507	2.09548e-05	-1.36679	-1.06387	2.62595e-05	-1.58857	-1.09837
50984003	rs738938	2.13717e-07	-1.74125	-0.170935	3.13952e-05	-1.79479	-0.231584	5.21337e-05	-1.75192	-0.249241
50984052	rs75252999	4.91727e-07	-1.3877e-10	-1.07891	8.06938e-05	-1.3877e-10	-1.08237	0.0001347	-1.3877e-10	-1.05192
50984055	rs5770775	1.55108e-07	-1.18852	-1.04419	2.27014e-05	-1.3385	-1.01211	2.75911e-05	-1.5684	-1.06908
50984089	rs117800807	2.53859e-07	-1.74005	-1.51298e-10	8.07426e-05	-1.08176	-1.51298e-10	0.000130261	-1.08543	-1.51298e-10
50984365	rs77135372	2.45838e-07	-1.77216	-1.51298e-10	6.33889e-05	-1.32374	-1.51298e-10	0.000128093	-1.10221	-1.51298e-10
50984599	rs7288373	4.03048e-07	-1.27778	-1.51298e-10	4.34403e-05	-1.70164	-1.51298e-10	8.28007e-05	-1.53853	-1.51298e-10
50984708	rs41282351	2.39385e-07	-1.79876	-1.51298e-10	3.94242e-05	-1.79865	-1.51298e-10	6.3884e-05	-1.7979	-1.51298e-10
50985023	rs117961389	3.15013e-07	-0.571217	-0.953004	3.5776e-05	-0.909611	-0.986141	4.92234e-05	-1.09279	-0.965817
50985269	rs5770881	9.16507e-08	-1.65295	-1.1059	3.64837e-05	-0.783708	-1.09246	2.52886e-05	-1.61273	-1.11189
50985500	rs138547521	5.154e-07	-1.03189	-1.51298e-10	5.73115e-05	-1.42453	-1.51298e-10	8.21861e-05	-1.54598	-1.51298e-10
50985703	rs5770882	3.34448e-07	-1.69324	0.228891	5.24375e-05	-1.66973	0.156321	0.000115239	-1.34308	0.135118
50985732	rs5770883	8.01133e-08	-1.79392	-1.09947	2.29122e-05	-1.25661	-1.08476	2.1683e-05	-1.77007	-1.10837
50985875	rs6009988	1.58667e-07	-1.12638	-1.08364	1.40227e-05	-1.71933	-1.11302	2.81706e-05	-1.51269	-1.104
50986647	rs62239508	7.88628e-08	-1.79526	-1.11386	3.65519e-05	-0.858144	-1.01615	2.11297e-05	-1.79439	-1.1099
50987175	rs116500907	3.73297e-07	-1.35446	-1.51298e-10	3.98784e-05	-1.78719	-1.51298e-10	6.65126e-05	-1.75758	-1.51298e-10
50987287	rs5770886	1.13023e-07	-1.43757	-1.11167	3.47476e-05	-0.81115	-1.11377	2.95382e-05	-1.45907	-1.11021
50987843	rs61746062	9.51388e-07	-0.418913	-1.51298e-10	4.86926e-05	-1.5875	-1.51298e-10	0.000106363	-1.28811	-1.51298e-10
50988062	rs140519	1.67636e-07	-1.07408	-1.08096	2.8232e-05	-1.03167	-1.1009	6.22843e-05	-0.748456	-1.0748
50988105	rs36062310	2.98972e-07	-1.57648	-1.51298e-10	4.12091e-05	-1.75437	-1.51298e-10	7.35961e-05	-1.65638	-1.51298e-10
50988193	rs131779	8.57766e-08	-1.74537	-1.07972	2.08478e-05	-1.33596	-1.09982	3.32627e-05	-1.37967	-1.07086
50988695	rs5770887	1.65864e-07	-1.05709	-1.10857	2.16582e-05	-1.28975	-1.1079	4.22419e-05	-1.09788	-1.11368
50989197	rs41281529	1.09327e-07	-1.47633	-1.10616	2.38692e-05	-1.34759	-0.952848	2.33201e-05	-1.71862	-1.08704
50989286	rs7291641	5.975e-07	-0.884081	-1.51298e-10	5.53483e-05	-1.45938	-1.51298e-10	9.90795e-05	-1.35905	-1.51298e-10
50989326	rs131778	1.2197e-07	-1.36772	-1.10533	2.49106e-05	-1.14487	-1.11287	5.16489e-05	-0.912353	-1.09815
50989471	rs9628208	5.66372e-07	-0.937583	-1.51298e-10	5.35904e-05	-1.49166	-1.51298e-10	9.5495e-05	-1.3959	-1.51298e-10
50989537	rs41281531	4.12171e-07	-1.2554	-1.51298e-10	4.04827e-05	-1.77215	-1.51298e-10	7.53046e-05	-1.63343	-1.51298e-10
50989678	rs6009989	5.8872e-07	-0.898884	-1.51298e-10	5.48527e-05	-1.46838	-1.51298e-10	9.80696e-05	-1.36929	-1.51298e-10
50989824	rs6009990	5.68914e-07	-0.933105	-1.51298e-10	5.3734e-05	-1.48898	-1.51298e-10	9.57881e-05	-1.39283	-1.51298e-10
50990216	rs73891280	7.55102e-07	-0.649982	-1.51298e-10	6.01021e-05	-1.37699	-1.51298e-10	0.000109203	-1.26176	-1.51298e-10
50990323	rs6520148	5.77229e-07	-0.918595	-1.51298e-10	5.42038e-05	-1.48028	-1.51298e-10	9.67465e-05	-1.38288	-1.51298e-10
50990669	rs6520149	5.6357e-07	-0.942544	-1.51298e-10	5.3432e-05	-1.49462	-1.51298e-10	9.51717e-05	-1.39929	-1.51298e-10
50990803	rs140753100	2.64776e-07	-1.69795	-1.51298e-10	5.4193e-05	-1.48048	-1.51298e-10	0.000105439	-1.29684	-1.51298e-10
50990807	rs6520150	5.44396e-07	0.136469	-1.11363	1.8337e-05	-1.46636	-1.09775	3.42848e-05	-1.31515	-1.10512
50991033	rs131777	1.06823e-07	-1.66374	-0.941918	1.66455e-05	-1.55905	-1.10184	3.19374e-05	-1.48096	-1.01023
50991205	rs6009921	5.66372e-07	-0.937583	-1.51298e-10	5.35904e-05	-1.49166	-1.51298e-10	9.5495e-05	-1.3959	-1.51298e-10
50991347	rs6009991	5.77229e-07	-0.918595	-1.51298e-10	5.42038e-05	-1.48028	-1.51298e-10	9.67465e-05	-1.38288	-1.51298e-10
50991787	rs76081526	4.19475e-07	-1.23783	-1.51298e-10	4.0645e-05	-1.76815	-1.51298e-10	7.60426e-05	-1.62368	-1.51298e-10
50991905	rs6009992	6.26153e-07	-0.83724	-1.51298e-10	5.69634e-05	-1.43062	-1.51298e-10	0.000102369	-1.32639	-1.51298e-10
50992048	rs139954992	3.56521e-07	-1.40044	-1.51298e-10	6.57405e-05	-1.28731	-1.51298e-10	8.99743e-05	-1.45545	-1.51298e-10
50992097	rs131776	1.65431e-07	-1.09113	-1.07716	2.8258e-05	-1.03404	-1.09761	6.35809e-05	-0.732828	-1.06983
50992218	rs10427934	6.29139e-07	-0.832482	-1.51298e-10	5.71314e-05	-1.42768	-1.51298e-10	0.000102711	-1.32305	-1.51298e-10
50992232	rs5770778	2.29869e-07	-1.79004	-0.0492892	3.50933e-05	-1.77406	-0.140955	7.02135e-05	-1.54159	-0.161839
50992290	rs145907700	9.51888e-07	-0.418387	-1.51298e-10	6.94473e-05	-1.23246	-1.51298e-10	0.00012837	-1.10005	-1.51298e-10
50992335	rs147792581	7.4518e-07	-1.3877e-10	-0.663208	0.000165259	-1.3877e-10	-0.365513	0.00021342	-1.3877e-10	-0.591708
50992348	rs112257051	6.38912e-07	-0.817068	-1.51298e-10	5.76811e-05	-1.4181	-1.51298e-10	0.00010383	-1.31222	-1.51298e-10
50992439	rs146974770	9.12719e-07	-0.460406	-1.51298e-10	7.27799e-05	-1.18559	-1.51298e-10	0.00013456	-1.05296	-1.51298e-10
50992447	rs148066176	8.47983e-07	-0.533974	-1.51298e-10	6.92677e-05	-1.23505	-1.51298e-10	0.000127403	-1.10761	-1.51298e-10
50992454	rs111857192	8.67469e-07	-0.511254	-1.51298e-10	7.03288e-05	-1.21985	-1.51298e-10	0.000129564	-1.09079	-1.51298e-10
50992485	rs113051123	6.09634e-07	-0.863976	-1.51298e-10	5.60327e-05	-1.44709	-1.51298e-10	0.000100474	-1.34507	-1.51298e-10
50992863	rs142975638	5.53061e-07	-0.961367	-1.51298e-10	4.15268e-05	-1.74669	-1.51298e-10	7.05996e-05	-1.69795	-1.51298e-10
50992958	rs56755969	6.25102e-07	-0.838919	-1.51298e-10	5.69042e-05	-1.43166	-1.51298e-10	0.000102248	-1.32757	-1.51298e-10
50992967	rs131775	1.60376e-07	-1.09113	-1.10819	2.78291e-05	-1.03404	-1.11291	6.13808e-05	-0.732828	-1.10505
50993013	rs58881858	6.97634e-07	-0.729141	-1.51298e-10	6.09709e-05	-1.36263	-1.51298e-10	0.000110522	-1.24976	-1.51298e-10
50993225	rs9306547	1.12543e-07	-1.44051	-1.11299	2.2871e-05	-1.23447	-1.10869	4.57875e-05	-1.0171	-1.11386
50993228	rs57956372	4.86934e-07	-1.08871	-1.51298e-10	5.03445e-05	-1.55414	-1.51298e-10	8.89444e-05	-1.46696	-1.51298e-10
50993274	rs141201550	2.3969e-07	-1.79749	-1.51298e-10	5.8888e-05	-1.39739	-1.51298e-10	6.41e-05	-1.79453	-1.51298e-10
50993475	rs374568085	1.31547e-06	-1.3877e-10	-0.0948836	0.000255491	-1.3877e-10	0.0701557	0.00038113	-1.3877e-10	-0.0118303
50993635	rs58101335	6.76807e-07	-0.759449	-1.51298e-10	6.09625e-05	-1.36277	-1.51298e-10	0.000106358	-1.28816	-1.51298e-10
50993636	rs57034289	6.839e-07	-0.749023	-1.51298e-10	6.13762e-05	-1.35601	-1.51298e-10	0.000107139	-1.28085	-1.51298e-10
50993669	rs60997532	6.58261e-07	-0.787233	-1.51298e-10	5.87678e-05	-1.39944	-1.51298e-10	0.000106041	-1.29115	-1.51298e-10
50993784	rs58057169	6.44614e-07	-0.808183	-1.51298e-10	5.80016e-05	-1.41256	-1.51298e-10	0.000104482	-1.30596	-1.51298e-10
50993798	rs131774	1.09149e-07	-1.47308	-1.11104	2.17253e-05	-1.28075	-1.1138	4.40791e-05	-1.06269	-1.10629
50993807	rs131773	2.25375e-07	-1.7954	-0.0636719	3.42752e-05	-1.78391	-0.154702	6.69178e-05	-1.57607	-0.175438
50993810	rs56003464	1.24438e-06	-0.150442	-1.51298e-10	8.2803e-05	-1.05657	-1.51298e-10	0.000155863	-0.905991	-1.51298e-10
50993969	rs56043219	8.63253e-07	-0.516127	-1.51298e-10	6.52749e-05	-1.29442	-1.51298e-10	0.000119809	-1.16908	-1.51298e-10
50994129	rs8136827	9.78835e-07	-0.390472	-1.51298e-10	7.07038e-05	-1.21453	-1.51298e-10	0.00013095	-1.08015	-1.51298e-10
50994300	rs6009923	6.48072e-07	-0.802833	-1.51298e-10	5.81958e-05	-1.40922	-1.51298e-10	0.000104877	-1.30218	-1.51298e-10
50994303	rs6009924	6.51208e-07	-0.798005	-1.51298e-10	5.8372e-05	-1.40619	-1.51298e-10	0.000105235	-1.29877	-1.51298e-10
50994383	rs6009993	6.65069e-07	-0.776945	-1.51298e-10	5.91495e-05	-1.39296	-1.51298e-10	0.000106817	-1.28385	-1.51298e-10
50994503	rs131772	1.59076e-07	-1.11752	-1.08993	2.72725e-05	-1.06149	-1.10566	6.06875e-05	-0.765279	-1.08395
50994608	rs6009994	6.5472e-07	-0.792627	-1.51298e-10	5.85691e-05	-1.40282	-1.51298e-10	0.000105636	-1.29497	-1.51298e-10
50994609	rs6009925	6.5472e-07	-0.792627	-1.51298e-10	5.85691e-05	-1.40282	-1.51298e-10	0.000105636	-1.29497	-1.51298e-10
50994841	rs6009995	6.5472e-07	-0.792627	-1.51298e-10	5.85691e-05	-1.40282	-1.51298e-10	0.000105636	-1.29497	-1.51298e-10
50994864	rs6009996	6.5472e-07	-0.792627	-1.51298e-10	5.85691e-05	-1.40282	-1.51298e-10	0.000105636	-1.29497	-1.51298e-10
50995513	rs6009998	6.37337e-07	-0.819536	-1.51298e-10	5.75926e-05	-1.41964	-1.51298e-10	0.000103649	-1.31396	-1.51298e-10
50995647	rs6009999	6.72349e-07	-0.766056	-1.51298e-10	5.95574e-05	-1.38609	-1.51298e-10	0.000107647	-1.27612	-1.51298e-10
50995674	rs58304462	6.75996e-07	-0.760648	-1.51298e-10	5.97616e-05	-1.38267	-1.51298e-10	0.000108062	-1.27227	-1.51298e-10
50995680	rs6009926	6.87796e-07	-0.743343	-1.51298e-10	6.04215e-05	-1.37168	-1.51298e-10	0.000109404	-1.25992	-1.51298e-10
50995773	rs56159515	6.41525e-07	-0.812986	-1.51298e-10	5.78281e-05	-1.41556	-1.51298e-10	0.000104129	-1.30934	-1.51298e-10
50995919	rs57525082	6.41525e-07	-0.812986	-1.51298e-10	5.78281e-05	-1.41556	-1.51298e-10	0.000104129	-1.30934	-1.51298e-10
50995991	rs28549096	5.42403e-07	-0.980825	-1.51298e-10	5.9126e-05	-1.39336	-1.51298e-10	0.000100363	-1.34618	-1.51298e-10
50996017	rs12157953	5.94449e-07	-0.8892	-1.51298e-10	5.51761e-05	-1.4625	-1.51298e-10	9.87287e-05	-1.36259	-1.51298e-10
50996147	rs6010000	6.44614e-07	-0.808183	-1.51298e-10	5.80016e-05	-1.41256	-1.51298e-10	0.000104482	-1.30596	-1.51298e-10
50996156	rs6010001	6.44614e-07	-0.808183	-1.51298e-10	5.80016e-05	-1.41256	-1.51298e-10	0.000104482	-1.30596	-1.51298e-10
50996177	rs11913340	1.06212e-07	-1.49982	-1.11157	2.30147e-05	-1.35205	-0.984844	2.29925e-05	-1.72122	-1.09859
50996351	rs12167728	1.00302e-06	-0.366067	-1.51298e-10	7.18266e-05	-1.19877	-1.51298e-10	0.000133257	-1.06269	-1.51298e-10
50996681	rs131770	2.72083e-07	-1.78561	0.114881	4.1384e-05	-1.76638	0.0162479	8.50795e-05	-1.50512	-0.00626938
50996746	rs188296551	4.74941e-07	-1.3877e-10	-1.11364	7.8299e-05	-1.3877e-10	-1.1125	0.000126858	-1.3877e-10	-1.1119
50996974	rs79989431	4.83108e-07	-1.09659	-1.51298e-10	0.000123459	-0.657123	-1.51298e-10	0.000182295	-0.749345	-1.51298e-10
50997044	rs149709639	6.88374e-07	-0.742502	-1.51298e-10	5.68688e-05	-1.43228	-1.51298e-10	0.000102572	-1.32441	-1.51298e-10
50997119	rs6010005	6.48072e-07	-0.802833	-1.51298e-10	5.81958e-05	-1.40922	-1.51298e-10	0.000104877	-1.30218	-1.51298e-10
50997145	rs9628209	9.95625e-07	-0.373464	-1.51298e-10	7.14839e-05	-1.20356	-1.51298e-10	0.000132553	-1.06799	-1.51298e-10
50997178	rs6009928	6.48072e-07	-0.802833	-1.51298e-10	5.81958e-05	-1.40922	-1.51298e-10	0.000104877	-1.30218	-1.51298e-10
50997261	rs6010006	6.48072e-07	-0.802833	-1.51298e-10	5.81958e-05	-1.40922	-1.51298e-10	0.000104877	-1.30218	-1.51298e-10
50997361	rs6010007	6.44614e-07	-0.808183	-1.51298e-10	5.80016e-05	-1.41256	-1.51298e-10	0.000104482	-1.30596	-1.51298e-10
50997622	rs12157655	5.40398e-07	-0.984528	-1.51298e-10	5.21226e-05	-1.51943	-1.51298e-10	9.24965e-05	-1.4278	-1.51298e-10
50997752	rs145641866	4.7785e-07	-1.3877e-10	-1.10754	8.00963e-05	-1.3877e-10	-1.0898	0.000130954	-1.3877e-10	-1.08013
50997863	rs6009929	6.51208e-07	-0.798005	-1.51298e-10	5.8372e-05	-1.40619	-1.51298e-10	0.000105235	-1.29877	-1.51298e-10
50998093	rs6009930	6.51208e-07	-0.798005	-1.51298e-10	5.8372e-05	-1.40619	-1.51298e-10	0.000105235	-1.29877	-1.51298e-10
50998238	rs143305198	7.86078e-08	-1.7985	-1.11386	4.29872e-05	-0.7014	-1.01073	2.11216e-05	-1.7987	-1.10597
50998796	rs6010008	1.24831e-07	-1.3451	-1.10478	0.000307262	1.32151	-1.06684	2.80993e-05	-1.50537	-1.11386
50998973	rs4824130	1.06749e-06	-1.75023	1.44646	0.000147381	-1.79323	1.31322	0.000253918	-1.60855	1.19059
50999182	rs140518	1.38855e-06	-1.61041	1.56959	0.000177989	-1.72445	1.43314	0.000355799	-1.38809	1.30748
50999490	rs9628177	1.56387e-06	0.0780839	-1.51298e-10	0.000170141	-0.336402	-1.51298e-10	0.000425992	0.09945	-1.51298e-10
50999502	rs9628212	1.58889e-06	0.0939561	-1.51298e-10	0.000164936	-0.367473	-1.51298e-10	0.000410477	0.0623494	-1.51298e-10
50999538	rs9628178	1.52898e-06	0.0555227	-1.51298e-10	0.000166788	-0.356308	-1.51298e-10	0.000416435	0.0767604	-1.51298e-10
50999681	rs5770892	1.14804e-07	-1.74454	-0.789076	2.4297e-05	-1.50216	-0.780513	3.18733e-05	-1.63108	-0.862127
51000015	rs117637509	2.87668e-07	-1.61503	-1.51298e-10	6.28954e-05	-1.33156	-1.51298e-10	0.00012733	-1.10819	-1.51298e-10
51000060	rs28711204	3.66057e-06	0.92854	-1.51298e-10	0.000129419	-0.609974	-1.51298e-10	0.000252524	-0.423464	-1.51298e-10
51000098	rs73891281	1.58264e-06	0.0900148	-1.51298e-10	0.000171943	-0.325868	-1.51298e-10	0.000431134	0.111449	-1.51298e-10
51000205	rs73891282	1.35009e-06	-0.068906	-1.51298e-10	0.00014949	-0.465799	-1.51298e-10	0.000367447	-0.0483911	-1.51298e-10
51000306	rs73891283	4.22915e-06	1.07292	-1.51298e-10	0.000142453	-0.514018	-1.51298e-10	0.00027994	-0.320396	-1.51298e-10
51000346	rs5770893	1.21493e-07	-1.52401	-0.952971	1.80923e-05	-1.4991	-1.07844	3.36121e-05	-1.39061	-1.04947
51001127	rs115812126	3.00554e-07	-0.459161	-1.11205	8.37288e-05	-0.044786	-1.00066	4.57988e-05	-1.04009	-1.09063
51001216	rs74489771	2.35207e-06	0.486216	-1.51298e-10	0.00025295	0.0601611	-1.51298e-10	0.000669255	0.551194	-1.51298e-10
51001271	rs78789402	3.83255e-07	-1.32813	-1.51298e-10	4.24333e-05	-1.7251	-1.51298e-10	8.4395e-05	-1.51946	-1.51298e-10
51001391	rs3752396	1.59959e-07	-1.34603	-0.855888	3.07013e-05	-1.19922	-0.849506	4.03418e-05	-1.34224	-0.915343
51001394	rs131769	3.3462e-07	-1.7141	0.250259	5.08593e-05	-1.68198	0.138012	7.29452e-05	-1.78908	0.123817
51001432	rs140517	8.55628e-08	-1.72937	-1.09822	1.44778e-05	-1.70732	-1.09309	2.54301e-05	-1.61118	-1.10786
51001838	rs131768	3.42587e-07	-1.71793	0.277626	5.24086e-05	-1.68649	0.172531	7.46731e-05	-1.79035	0.1485
51002551	rs6010011	8.07203e-07	0.377088	-0.960347	0.000134632	0.383746	-0.954234	0.000216976	0.421062	-0.996248
51002659	rs180833339	9.5934e-07	-0.410589	-1.51298e-10	0.00010133	-0.854651	-1.51298e-10	0.000216445	-0.577635	-1.51298e-10
51002763	rs9628213	8.45546e-07	0.420692	-0.957545	0.000141044	0.427417	-0.951376	0.000227302	0.465102	-0.993793
51002960	rs5770898	7.87051e-07	0.35761	-0.966151	0.000131251	0.364238	-0.960153	0.000211672	0.401387	-1.00132
51003836	rs131767	3.30973e-07	-1.72855	0.253756	5.05793e-05	-1.69907	0.149585	7.27628e-05	-1.79354	0.12577
51004053	rs140516	3.40097e-07	-1.7141	0.266493	5.20851e-05	-1.68198	0.161828	7.39796e-05	-1.78908	0.137897
51004104	rs131766	2.19017e-07	-0.774579	-1.1131	3.23178e-05	-0.885817	-1.11159	8.72594e-05	-0.372241	-1.11384
51004170	rs11913936	8.79129e-08	-1.68795	-1.11254	1.83605e-05	-1.55877	-1.00406	2.26769e-05	-1.73637	-1.09725
51004348	rs131764	3.48526e-07	-1.72168	0.29856	5.32383e-05	-1.69091	0.192663	7.60872e-05	-1.79153	0.168443
51004371	rs131763	2.19178e-07	-0.774579	-1.11237	3.23557e-05	-0.885817	-1.11042	8.72588e-05	-0.372241	-1.11385
51004421	rs5770902	3.40776e-07	-1.70205	0.256446	5.23156e-05	-1.6679	0.15217	7.35946e-05	-1.78473	0.128331
51004602	rs117397080	3.54648e-07	-1.40571	-1.51298e-10	8.92963e-05	-0.981069	-1.51298e-10	0.000193745	-0.688429	-1.51298e-10
51004755	rs117564340	1.90299e-06	0.274345	-1.51298e-10	5.86021e-05	-1.40226	-1.51298e-10	0.000111272	-1.24299	-1.51298e-10
51004813	rs77157694	1.92036e-06	0.283435	-1.51298e-10	8.57904e-05	-1.02112	-1.51298e-10	0.000161741	-0.868974	-1.51298e-10
51004876	rs12157672	2.51583e-07	-1.74906	-1.51298e-10	4.23237e-05	-1.72768	-1.51298e-10	6.90372e-05	-1.72033	-1.51298e-10
51005160	rs5770903	9.93745e-08	-1.68141	-0.996524	1.49373e-05	-1.6728	-1.09637	2.7148e-05	-1.58051	-1.07316
51005492	rs138508432	3.16861e-07	-1.51837	-1.51298e-10	3.95813e-05	-1.79467	-1.51298e-10	6.44991e-05	-1.78832	-1.51298e-10
51005659	rs5770904	1.55931e-07	-1.25464	-0.972778	2.38218e-05	-1.21693	-1.0855	4.76999e-05	-1.03083	-1.05922
51006223	rs141639841	3.24282e-07	-1.49522	-1.51298e-10	4.11709e-05	-1.7553	-1.51298e-10	6.82775e-05	-1.73139	-1.51298e-10
51006460	rs149281387	2.48103e-06	0.539594	-1.51298e-10	0.000100619	-0.861685	-1.51298e-10	0.000192412	-0.695331	-1.51298e-10
51006716	rs2334104	1.00317e-07	-1.70343	-0.965072	1.49841e-05	-1.68401	-1.08203	2.58125e-05	-1.65068	-1.05343
51006797	rs139337956	5.81007e-07	-1.3877e-10	-0.912072	8.75882e-05	-1.3877e-10	-1.00038	0.000143015	-1.3877e-10	-0.99202
51006988	rs5770905	1.54512e-07	-1.14773	-1.08883	3.35696e-05	-0.854696	-1.10471	3.81869e-05	-1.20213	-1.11035
51007452	rs15195	1.4864e-07	-1.16375	-1.11155	2.38064e-05	-1.24549	-1.05759	4.16881e-05	-1.11304	-1.11171
51007488	rs7238	7.93975e-08	-1.78855	-1.11381	1.58542e-05	-1.60228	-1.10731	2.61002e-05	-1.58493	-1.10809
51008121	rs12160714	2.97404e-07	-1.58174	-1.51298e-10	3.94454e-05	-1.79811	-1.51298e-10	6.47697e-05	-1.78413	-1.51298e-10
51008422	rs73891288	3.86351e-06	0.982497	-1.51298e-10	0.000127653	-0.623711	-1.51298e-10	0.000248263	-0.440482	-1.51298e-10
51008452	rs2269387	4.9721e-07	-1.3877e-10	-1.06782	7.89288e-05	-1.3877e-10	-1.10448	0.000128695	-1.3877e-10	-1.09753
51008496	rs12160794	2.89029e-07	-1.61031	-1.51298e-10	3.94183e-05	-1.7988	-1.51298e-10	6.43381e-05	-1.79082	-1.51298e-10
51008850	rs2073605	1.245e-07	-1.52534	-0.927184	1.76522e-05	-1.51014	-1.09203	3.50065e-05	-1.32931	-1.07013
51008925	rs2073604	1.17303e-07	-1.65735	-0.854723	1.6557e-05	-1.60294	-1.06328	3.09635e-05	-1.48955	-1.03261
51009212	rs2269386	5.38775e-07	-1.3877e-10	-0.987536	8.26139e-05	-1.3877e-10	-1.05885	0.000135818	-1.3877e-10	-1.04366
51009487	rs41309651	2.55913e-07	-1.732	-1.51298e-10	4.98597e-05	-1.56382	-1.51298e-10	7.95828e-05	-1.57817	-1.51298e-10
51009953	rs470117	2.85531e-07	-0.581615	-1.04087	2.61937e-05	-1.21224	-0.995275	5.74494e-05	-0.949282	-0.954783
51010052	rs2516557	4.19606e-07	-1.23752	-1.51298e-10	0.000230243	-0.0338963	-1.51298e-10	0.000330721	-0.153696	-1.51298e-10
51010062	rs75013804	5.22178e-07	-1.3877e-10	-1.01883	8.11158e-05	-1.3877e-10	-1.07715	0.000132797	-1.3877e-10	-1.06615
51010112	rs5770907	3.31036e-07	-0.384631	-1.08998	3.59853e-05	-0.782506	-1.10741	4.19077e-05	-1.10596	-1.11354
51010306	rs145985628	3.12624e-07	-1.53183	-1.51298e-10	4.77296e-05	-1.60748	-1.51298e-10	7.27248e-05	-1.66829	-1.51298e-10
51010339	rs117635543	2.70083e-07	-1.67811	-1.51298e-10	3.97509e-05	-1.7904	-1.51298e-10	6.38256e-05	-1.79882	-1.51298e-10
51010416	rs8142621	4.24204e-06	1.07596	-1.51298e-10	0.000135686	-0.562686	-1.51298e-10	0.000265083	-0.374929	-1.51298e-10
51010788	rs131761	1.61897e-07	-1.79828	-0.39159	2.60013e-05	-1.75221	-0.462672	4.06806e-05	-1.79134	-0.457883
51010838	rs8137491	5.20844e-07	-0.026305	-0.99508	0.000106452	0.306965	-1.1123	6.74391e-05	-0.68939	-1.05436
51010939	rs2269385	1.27052e-07	-1.55707	-0.875164	1.79651e-05	-1.51576	-1.06883	3.51514e-05	-1.3542	-1.0411
51011077	rs8141883	5.28233e-07	-0.026305	-0.980992	0.000106688	0.306965	-1.11009	6.81077e-05	-0.68939	-1.04449
51011115	rs2269384	1.27526e-07	-1.55707	-0.87144	1.79944e-05	-1.51576	-1.06721	3.5224e-05	-1.3542	-1.03904
51011241	rs5770911	1.17981e-07	-1.47629	-1.03002	1.77369e-05	-1.48899	-1.10839	3.3227e-05	-1.35144	-1.10017
51011348	rs34744246	4.35028e-06	1.10116	-1.51298e-10	0.000137949	-0.546145	-1.51298e-10	0.000269829	-0.357181	-1.51298e-10
51011376	rs8142477	2.73382e-07	-0.609993	-1.05597	5.83054e-05	-0.319359	-1.08798	5.00379e-05	-0.936779	-1.10541
51011933	rs115743514	1.29849e-07	-1.55707	-0.853384	1.81337e-05	-1.51576	-1.05949	3.55993e-05	-1.3542	-1.02844
51011936	rs131760	7.17206e-07	-1.72144	1.01997	0.000103264	-1.79097	0.955231	0.000187572	-1.65457	0.933763
51011937	rs117323981	1.19085e-07	-1.47629	-1.02071	1.778e-05	-1.48899	-1.10596	3.33652e-05	-1.35144	-1.09602
51012311	rs17848459	1.28211e-07	-1.56069	-0.862465	1.79816e-05	-1.51968	-1.064	3.51867e-05	-1.35911	-1.03519
51012358	rs78431289	5.01633e-07	-1.3877e-10	-1.05897	7.92809e-05	-1.3877e-10	-1.10003	0.000129279	-1.3877e-10	-1.093
51012381	rs12627787	1.26961e-07	-1.56428	-0.868677	1.78692e-05	-1.52356	-1.06639	3.48805e-05	-1.36399	-1.03905
51012775	rs2269383	5.27185e-07	-1.3877e-10	-1.00928	8.16055e-05	-1.3877e-10	-1.07113	0.000133707	-1.3877e-10	-1.05932
51012854	rs76233096	4.11832e-06	1.04637	-1.51298e-10	0.000133081	-0.582069	-1.51298e-10	0.000259623	-0.395738	-1.51298e-10
51013072	rs1557503	1.27643e-07	-1.57102	-0.856577	1.78116e-05	-1.53087	-1.06231	3.48519e-05	-1.37319	-1.03067
51013196	rs17836732	5.25342e-07	-1.3877e-10	-1.01279	8.14239e-05	-1.3877e-10	-1.07336	0.00013337	-1.3877e-10	-1.06184
51013464	rs5770912	2.5843e-07	-0.642513	-1.0797	1.93575e-05	-1.40676	-1.10319	3.34096e-05	-1.33344	-1.11268
51013772	rs5770913	2.65718e-07	-0.634966	-1.05943	2.6813e-05	-1.09332	-1.09083	3.59073e-05	-1.26705	-1.10699
51013998	rs1557502	2.75736e-07	-0.594403	-1.06299	2.65081e-05	-1.10246	-1.09312	3.65433e-05	-1.24826	-1.10821
51014840	rs8137301	7.51475e-06	1.64779	-1.51298e-10	0.000201618	-0.166655	-1.51298e-10	0.000376732	-0.0234376	-1.51298e-10
51015481	rs131759	3.36893e-07	-0.407483	-1.04958	2.87863e-05	-1.10364	-1.00949	7.10835e-05	-0.726281	-0.964834
51015490	rs187632508	8.42236e-07	-0.540775	-1.51298e-10	6.10902e-05	-1.36068	-1.51298e-10	0.00011165	-1.23961	-1.51298e-10
51015557	rs3752393	9.38654e-08	-1.74851	-0.986465	2.30379e-05	-1.29331	-1.04258	2.59178e-05	-1.62251	-1.07753
51015572	rs73445514	6.71152e-06	1.53475	-1.51298e-10	0.000186583	-0.244152	-1.51298e-10	0.000347466	-0.104304	-1.51298e-10
51015674	rs3213446	1.2501e-07	-1.56428	-0.884165	1.77312e-05	-1.52356	-1.07414	3.45381e-05	-1.36399	-1.04891
51015838	rs3213445	1.26308e-07	-1.54976	-0.88835	1.79834e-05	-1.50785	-1.07573	3.5149e-05	-1.3443	-1.05107
51015931	rs17848476	7.91099e-07	-1.3877e-10	-0.603411	0.00018034	-1.3877e-10	-0.278185	0.000223537	-1.3877e-10	-0.545392
51016098	rs5770916	2.07748e-07	-0.848797	-1.09171	3.78922e-05	-0.724632	-1.11365	4.24724e-05	-1.09274	-1.11338
51016360	rs6520157	6.69249e-06	1.53191	-1.51298e-10	0.00018403	-0.257933	-1.51298e-10	0.000367195	-0.0490787	-1.51298e-10
51017082	rs131758	1.11339e-07	-1.45218	-1.11207	1.60622e-05	-1.6352	-1.06136	3.82679e-05	-1.22774	-1.08262
51017167	rs3810647	8.39777e-08	-1.77629	-1.06999	2.57062e-05	-1.12306	-1.10323	2.24608e-05	-1.74388	-1.09931
51017296	rs8137478	1.30902e-07	-1.58829	-0.814095	1.78546e-05	-1.54963	-1.04114	3.47767e-05	-1.39692	-1.0091
51017353	rs5770917	1.20005e-07	-1.52149	-0.967816	1.73394e-05	-1.53326	-1.08679	3.24501e-05	-1.40498	-1.07029
51017394	rs3180872	1.31555e-07	-1.57453	-0.822882	1.80121e-05	-1.53468	-1.04731	3.52341e-05	-1.37799	-1.01496
51017476	rs1056964	1.40094e-07	-1.57102	-0.763499	1.8628e-05	-1.53087	-1.01749	3.67725e-05	-1.37319	-0.977029
51017514	rs17001634	8.31297e-08	-1.78904	-1.06739	2.36695e-05	-1.20464	-1.1042	2.20044e-05	-1.76527	-1.09846
51017713	rs762677	1.09415e-07	-1.57102	-1.01067	1.69597e-05	-1.53087	-1.11132	3.24163e-05	-1.37319	-1.10312
51017794	rs762676	1.34265e-07	-1.57102	-0.805998	1.82553e-05	-1.53087	-1.0377	3.58363e-05	-1.37319	-1.00282
51018579	rs140514	4.20939e-07	-0.34641	-0.887935	3.36199e-05	-1.13662	-0.82129	8.50138e-05	-0.758076	-0.754081
51018911	rs2269382	1.061e-07	-1.5107	-1.10175	1.7229e-05	-1.5227	-1.10374	3.15745e-05	-1.39214	-1.11048
51019113	rs75187587	5.15456e-07	-1.3877e-10	-1.03178	8.05395e-05	-1.3877e-10	-1.08428	0.000131684	-1.3877e-10	-1.07456
51019142	rs74846249	5.08472e-07	-1.3877e-10	-1.04542	7.99022e-05	-1.3877e-10	-1.09223	0.000130472	-1.3877e-10	-1.08381
51019271	rs6010013	2.83573e-07	-1.62937	-1.51298e-10	3.94473e-05	-1.79806	-1.51298e-10	6.41118e-05	-1.79434	-1.51298e-10
51019438	rs140798606	5.09204e-07	-1.3877e-10	-1.04399	7.99672e-05	-1.3877e-10	-1.09141	0.000130597	-1.3877e-10	-1.08286
51019615	rs62239538	8.30505e-08	-1.79105	-1.06634	2.3274e-05	-1.22102	-1.10467	2.19341e-05	-1.76907	-1.09785
51019711	rs41282355	5.64403e-07	-0.941066	-1.51298e-10	4.16597e-05	-1.7435	-1.51298e-10	7.21839e-05	-1.67575	-1.51298e-10
51020069	rs2269381	1.04869e-07	-1.52516	-1.09896	1.69673e-05	-1.53685	-1.10489	3.0999e-05	-1.40935	-1.11166
51020479	rs143525998	3.00269e-07	-1.57216	-1.51298e-10	6.44227e-05	-1.30756	-1.51298e-10	0.000113107	-1.22664	-1.51298e-10
51020668	rs86337	2.89933e-06	-1.65719	2.35259	0.000366586	-1.79378	2.22499	0.000567237	-1.72158	2.10739
51021271	rs540889063	4.79819e-07	-1.3877e-10	-1.10343	7.93426e-05	-1.3877e-10	-1.09925	0.000127326	-1.3877e-10	-1.10822
51021579	rs131757	2.60725e-07	-1.77307	0.0596967	3.8975e-05	-1.77988	-0.030234	6.16709e-05	-1.79879	-0.0343687
51021599	rs131756	1.21075e-07	-1.404	-1.07643	1.64324e-05	-1.76844	-0.905338	3.34455e-05	-1.47988	-0.965172
51021681	rs186951258	4.92913e-07	-1.3877e-10	-1.0765	8.83749e-05	-1.3877e-10	-0.991442	0.000140054	-1.3877e-10	-1.01294
51021763	rs6010014	9.42439e-08	-1.65067	-1.08028	1.30029e-05	-1.79874	-1.10912	2.13782e-05	-1.7883	-1.1043
51022117	rs963980	1.33327e-06	-1.69173	1.61029	0.000183443	-1.79111	1.52999	0.000332103	-1.64022	1.49069
51022519	rs131755	3.15124e-07	-0.544891	-0.978979	2.65085e-05	-1.27356	-0.922002	6.2656e-05	-0.949411	-0.867901
51022521	rs6010015	9.52349e-08	-1.64088	-1.07961	1.30102e-05	-1.79836	-1.10894	2.14526e-05	-1.78558	-1.10355
51022569	rs6010016	9.52349e-08	-1.64088	-1.07961	1.30102e-05	-1.79836	-1.10894	2.14526e-05	-1.78558	-1.10355
51022700	rs2283674	9.52349e-08	-1.64088	-1.07961	1.30102e-05	-1.79836	-1.10894	2.14526e-05	-1.78558	-1.10355
51022862	rs131753	1.22629e-06	-1.66791	1.50282	0.000166044	-1.78492	1.42414	0.000304103	-1.62324	1.38564
51022992	rs12158909	9.52109e-08	-1.64088	-1.07987	1.30089e-05	-1.79836	-1.10904	2.14497e-05	-1.78558	-1.10369
51023152	rs6009931	9.39314e-08	-1.6678	-1.06647	1.30802e-05	-1.79864	-1.10329	2.15386e-05	-1.78927	-1.09585
51023340	rs6009932	9.52109e-08	-1.64088	-1.07987	1.30089e-05	-1.79836	-1.10904	2.14497e-05	-1.78558	-1.10369
51023408	rs5770922	1.26397e-07	-1.44835	-0.989056	1.79217e-05	-1.49191	-1.09511	3.36902e-05	-1.35471	-1.08305
51023424	rs131752	1.69977e-07	-1.04221	-1.09897	1.8406e-05	-1.5934	-0.966953	4.61356e-05	-1.10827	-1.01512
51023652	rs1064344	9.48016e-08	-1.64417	-1.08087	1.30019e-05	-1.79852	-1.10941	2.14177e-05	-1.78652	-1.10423
51023791	rs6010020	9.51149e-08	-1.64088	-1.08087	1.3004e-05	-1.79836	-1.10941	2.14379e-05	-1.78558	-1.10423
51023793	rs80201391	2.41822e-07	-1.78863	-1.51298e-10	6.76094e-05	-1.25928	-1.51298e-10	0.000146473	-0.968127	-1.51298e-10
51023872	rs79322767	5.51953e-07	-1.3877e-10	-0.963372	0.000104016	-1.3877e-10	-0.828481	0.000164632	-1.3877e-10	-0.851257
51023924	rs79948724	4.39169e-07	-1.19195	-1.51298e-10	4.2891e-05	-1.71437	-1.51298e-10	8.17722e-05	-1.55103	-1.51298e-10
51024041	rs131751	2.57749e-07	-1.72485	-1.51298e-10	4.11596e-05	-1.75557	-1.51298e-10	7.43878e-05	-1.64568	-1.51298e-10
51024116	rs6009933	9.45928e-08	-1.64739	-1.07987	1.301e-05	-1.79827	-1.10904	2.15298e-05	-1.78185	-1.10369
51024308	rs131750	3.18343e-07	-0.509277	-1.00443	2.62484e-05	-1.25042	-0.955001	6.23802e-05	-0.920055	-0.901667
51024346	rs28584725	9.48016e-08	-1.64417	-1.08087	1.30019e-05	-1.79852	-1.10941	2.14177e-05	-1.78652	-1.10423
51024515	rs9628182	9.64309e-08	-1.6242	-1.08381	1.30075e-05	-1.79705	-1.11045	2.15146e-05	-1.78045	-1.10579
51024542	rs5770924	1.15785e-07	-1.52011	-1.00498	1.71243e-05	-1.53192	-1.10062	3.1848e-05	-1.40334	-1.09066
51024624	rs131749	8.17808e-07	-1.58105	1.01085	0.000106883	-1.7413	0.940001	0.00021167	-1.50532	0.905383
51024837	rs131748	1.47374e-07	-1.35688	-0.926979	1.80749e-05	-1.7428	-0.8357	3.75562e-05	-1.45827	-0.87086
51025074	rs131747	1.36708e-07	-1.6586	-0.700387	1.72953e-05	-1.75928	-0.863318	3.41709e-05	-1.69011	-0.73349
51025199	rs117149437	1.43101e-06	-0.0107004	-1.51298e-10	0.000171975	-0.325682	-1.51298e-10	0.000257405	-0.404319	-1.51298e-10
51025326	rs62239540	8.71958e-08	-1.72969	-1.07899	1.61122e-05	-1.59576	-1.09769	2.16373e-05	-1.77576	-1.10479
51025391	rs62239541	8.74162e-08	-1.72716	-1.07899	1.60437e-05	-1.60002	-1.09769	2.1669e-05	-1.7743	-1.10479
51025469	rs62239542	8.74162e-08	-1.72716	-1.07899	1.60437e-05	-1.60002	-1.09769	2.1669e-05	-1.7743	-1.10479
51025490	rs59934938	8.72898e-08	-1.72861	-1.07899	1.60827e-05	-1.59759	-1.09769	2.16508e-05	-1.77514	-1.10479
51025595	rs131746	5.5621e-07	0.149655	-1.10534	2.62502e-05	-1.22329	-0.982062	9.0734e-05	-0.419276	-1.02776
51025599	rs131745	5.68252e-07	0.171765	-1.10604	2.64951e-05	-1.21125	-0.984823	9.22329e-05	-0.400662	-1.02999
51025741	rs79914559	5.0997e-07	-1.3877e-10	-1.04248	8.00218e-05	-1.3877e-10	-1.09073	0.00013082	-1.3877e-10	-1.08115
51025913	rs76610029	2.48017e-07	-1.76334	-1.51298e-10	4.21734e-05	-1.73124	-1.51298e-10	6.55911e-05	-1.77153	-1.51298e-10
51026241	rs62239544	8.05775e-08	-1.79505	-1.09257	2.58505e-05	-1.13505	-1.08565	2.18371e-05	-1.76046	-1.1109
51026405	rs7287960	6.77186e-06	1.5437	-1.51298e-10	0.000185512	-0.249911	-1.51298e-10	0.000370347	-0.0405308	-1.51298e-10
51026458	rs62239545	9.14049e-08	-1.74541	-1.01612	1.63316e-05	-1.56605	-1.11388	2.21722e-05	-1.78442	-1.07171
51026842	rs58521696	9.21206e-08	-1.74541	-1.00832	1.63344e-05	-1.56605	-1.1137	2.22872e-05	-1.78442	-1.06654
51027059	rs60498984	8.98532e-08	-1.75501	-1.02365	1.66884e-05	-1.54455	-1.11376	2.19904e-05	-1.78918	-1.07519
51027071	rs57085762	8.98309e-08	-1.75362	-1.02528	1.66344e-05	-1.54786	-1.1137	2.19813e-05	-1.78852	-1.07626
51027122	rs59714834	9.28214e-08	-1.75264	-0.993517	1.66139e-05	-1.55016	-1.11263	2.24314e-05	-1.78805	-1.05646
51027889	rs62239547	8.05187e-08	-1.79735	-1.09099	2.48003e-05	-1.17214	-1.09003	2.16843e-05	-1.76897	-1.10941
51028202	rs6010023	8.3727e-08	-1.7694	-1.07987	1.36326e-05	-1.75383	-1.10674	2.1434e-05	-1.78871	-1.10128
51028255	rs140513	3.17938e-07	-0.895819	-0.61916	2.6586e-05	-1.68738	-0.505265	6.28389e-05	-1.23518	-0.579215
51028945	rs5770927	4.91152e-06	-0.687139	1.90964	0.000366235	-1.43701	1.86725	0.000897514	-0.906528	1.75119
51029091	rs5770928	1.61569e-06	-1.59343	1.70411	0.000208388	-1.75606	1.62243	0.000409794	-1.52177	1.58245
51029151	rs117720684	7.77311e-07	-1.3877e-10	-0.620994	0.000122174	-1.3877e-10	-0.667583	0.000197107	-1.3877e-10	-0.671226
51030166	rs74525923	7.01461e-06	1.57892	-1.51298e-10	0.000190019	-0.225907	-1.51298e-10	0.000379938	-0.0149617	-1.51298e-10
51030288	rs78209662	4.74886e-07	-1.3877e-10	-1.11376	7.82011e-05	-1.3877e-10	-1.11375	0.000126796	-1.3877e-10	-1.11239
51030643	rs12160352	2.41767e-07	-1.78886	-1.51298e-10	4.45084e-05	-1.67735	-1.51298e-10	6.80706e-05	-1.73443	-1.51298e-10
51030720	rs57580948	8.35277e-08	-1.78132	-1.07033	2.62023e-05	-1.10272	-1.10447	2.22106e-05	-1.75595	-1.09845
51030749	rs3091399	2.84895e-07	-0.597659	-1.02705	2.63302e-05	-1.22631	-0.976004	6.60434e-05	-0.836817	-0.927843
51031140	rs60584594	8.16859e-08	-1.7916	-1.08236	2.49251e-05	-1.1604	-1.09675	2.18951e-05	-1.76305	-1.10565
51031209	rs470116	4.04999e-07	-0.313465	-0.959486	2.86493e-05	-1.43019	-0.687714	9.19404e-05	-0.661021	-0.772809
51031267	rs58621547	8.61703e-08	-1.72066	-1.09985	1.30651e-05	-1.78961	-1.11347	2.10023e-05	-1.79859	-1.11175
51031593	rs6010024	9.44105e-08	-1.62069	-1.10849	1.29789e-05	-1.79668	-1.11302	2.13659e-05	-1.7793	-1.11388
51031955	rs117187472	2.89768e-07	-1.60776	-1.51298e-10	4.71927e-05	-1.61879	-1.51298e-10	8.83515e-05	-1.47365	-1.51298e-10
51033119	rs77245932	1.58974e-07	-1.38339	-0.824706	1.90352e-05	-1.79794	-0.728793	2.9561e-05	-1.79029	-0.778226
51033840	rs7284429	1.42395e-07	-1.22063	-1.0976	1.331e-05	-1.78322	-1.10129	2.64514e-05	-1.58127	-1.0984
51034177	rs131744	2.97972e-06	-1.78675	2.5095	0.00042341	-1.77794	2.35325	0.000693512	-1.78027	2.36707
51034565	rs75588487	5.20999e-07	-1.02109	-1.51298e-10	4.39851e-05	-1.68918	-1.51298e-10	7.44822e-05	-1.64441	-1.51298e-10
51034867	rs131743	3.10058e-06	-1.76194	2.52445	0.000421911	-1.79611	2.36788	0.00072515	-1.75032	2.38172
51034870	rs131742	7.38903e-06	2.74303	-1.11211	0.000103483	0.255821	-1.08944	0.00019581	0.423981	-1.1018
51034882	rs57687504	2.97374e-07	-0.809692	-0.772151	2.21051e-05	-1.70954	-0.667686	3.72168e-05	-1.61865	-0.719562
51034900	rs9616877	2.38384e-06	0.499635	-1.51298e-10	0.018479	4.35136	-1.51298e-10	0.000265988	-0.371519	-1.51298e-10
51034961	rs131741	2.99239e-06	-1.76758	2.49458	0.000410508	-1.79429	2.33865	0.000699659	-1.75682	2.35244
51035427	rs76916354	5.42559e-07	-0.980538	-1.51298e-10	4.46742e-05	-1.67363	-1.51298e-10	7.58618e-05	-1.62606	-1.51298e-10
51035750	rs74737343	2.40606e-07	-1.79367	-1.51298e-10	6.2019e-05	-1.34559	-1.51298e-10	0.000124841	-1.12793	-1.51298e-10
51035829	rs3213444	1.12936e-07	-1.7279	-0.82211	1.46075e-05	-1.78161	-1.00988	2.38386e-05	-1.79868	-0.984989
51035885	rs3213443	2.30852e-07	-0.805797	-1.02926	2.64661e-05	-1.2217	-0.975461	5.05731e-05	-1.0409	-0.990653
51035938	rs3213442	1.79766e-07	-1.0057	-1.07948	2.40881e-05	-1.25185	-1.03947	4.93379e-05	-1.00508	-1.0512
51036021	rs966020	9.53291e-06	2.95729	-1.07162	0.000142025	0.596849	-1.11387	0.000265886	0.740438	-1.11234
51036387	rs55964650	3.40733e-07	-0.40852	-1.03721	1.73786e-05	-1.63886	-0.978929	2.91656e-05	-1.57207	-1.00991
51036634	rs140512	6.43679e-07	0.250832	-1.06047	1.41012e-05	-1.73094	-1.09583	3.09218e-05	-1.44045	-1.08306
51036790	rs73445551	2.62451e-07	-1.70677	-1.51298e-10	5.81554e-05	-1.40991	-1.51298e-10	0.00010919	-1.26188	-1.51298e-10
51036925	rs73445553	2.80391e-07	-1.64065	-1.51298e-10	5.21635e-05	-1.51865	-1.51298e-10	9.59445e-05	-1.3912	-1.51298e-10
51037683	rs112645707	3.91687e-07	-1.30637	-1.51298e-10	4.71103e-05	-1.62054	-1.51298e-10	7.60134e-05	-1.62406	-1.51298e-10
51037751	rs131738	1.69985e-06	-0.806363	0.967826	9.44051e-05	-1.79327	0.867836	0.000188681	-1.57037	0.855461
51037774	rs73445556	3.91687e-07	-1.30637	-1.51298e-10	4.71103e-05	-1.62054	-1.51298e-10	7.60134e-05	-1.62406	-1.51298e-10
51038118	rs142689450	5.0269e-07	-1.05686	-1.51298e-10	4.22721e-05	-1.7289	-1.51298e-10	7.10826e-05	-1.69113	-1.51298e-10
51038163	rs111478652	3.89778e-07	-1.31126	-1.51298e-10	4.72499e-05	-1.61758	-1.51298e-10	7.62364e-05	-1.62113	-1.51298e-10
51038179	rs6009937	3.56408e-07	-1.40076	-1.51298e-10	4.96708e-05	-1.56761	-1.51298e-10	8.00839e-05	-1.5719	-1.51298e-10
51038241	rs9628223	3.47297e-07	-1.42665	-1.51298e-10	5.13329e-05	-1.5347	-1.51298e-10	8.27629e-05	-1.53899	-1.51298e-10
51038254	rs9628224	3.52685e-07	-1.41126	-1.51298e-10	5.0686e-05	-1.54738	-1.51298e-10	8.17285e-05	-1.55157	-1.51298e-10
51038312	rs715524	1.32129e-06	-0.98381	0.893336	8.73051e-05	-1.79879	0.795173	0.00016507	-1.63163	0.783027
51038369	rs715519	9.09266e-08	-1.70802	-1.05877	1.55241e-05	-1.71869	-1.01195	2.50225e-05	-1.69659	-1.03861
51038824	rs112974449	3.89559e-07	-1.31182	-1.51298e-10	4.67834e-05	-1.6275	-1.51298e-10	7.54737e-05	-1.63119	-1.51298e-10
51039637	rs75820512	5.23285e-07	-1.01671	-1.51298e-10	4.28121e-05	-1.71621	-1.51298e-10	7.2202e-05	-1.6755	-1.51298e-10
51039689	rs73445565	4.22332e-07	-1.23104	-1.51298e-10	4.64491e-05	-1.63467	-1.51298e-10	7.74618e-05	-1.60519	-1.51298e-10
51039713	rs73445567	4.16802e-07	-1.24422	-1.51298e-10	4.6785e-05	-1.62747	-1.51298e-10	7.80699e-05	-1.59737	-1.51298e-10
51039768	rs9616794	1.474e-06	-0.806363	0.825267	8.21513e-05	-1.79327	0.728804	0.000164263	-1.57037	0.716872
51039778	rs2238834	4.77619e-05	4.59787	-1.10072	0.000437066	1.61016	-1.00311	0.000903347	1.87673	-1.0256
51040050	rs149154657	5.51534e-07	-1.3877e-10	-0.964131	0.00010428	-1.3877e-10	-0.825949	0.000163015	-1.3877e-10	-0.861127
51040134	rs9616878	3.06495e-07	-1.55163	-1.51298e-10	0.00219653	2.22161	-1.51298e-10	0.000321478	-0.18204	-1.51298e-10
51040152	rs9616879	2.093e-06	0.369519	-1.51298e-10	0.0119473	3.91523	-1.51298e-10	0.000216284	-0.578376	-1.51298e-10
51040387	rs12169357	4.2052e-07	-1.23534	-1.51298e-10	4.65572e-05	-1.63235	-1.51298e-10	7.76576e-05	-1.60266	-1.51298e-10
51040413	rs74937467	4.654e-07	-1.13394	-1.51298e-10	4.43465e-05	-1.681	-1.51298e-10	7.36367e-05	-1.65583	-1.51298e-10
51040430	rs12168113	4.14917e-07	-1.24876	-1.51298e-10	4.69037e-05	-1.62493	-1.51298e-10	7.82847e-05	-1.59462	-1.51298e-10
51040537	rs78266797	4.24264e-07	-1.22648	-1.51298e-10	4.63359e-05	-1.63711	-1.51298e-10	7.72567e-05	-1.60784	-1.51298e-10
51040546	rs131737	8.69528e-07	0.00269483	-0.511579	0.00029213	0.579889	-0.375721	0.000380441	0.432862	-0.4465
51040895	rs73445578	4.18896e-07	-1.23921	-1.51298e-10	4.66557e-05	-1.63023	-1.51298e-10	7.78359e-05	-1.60037	-1.51298e-10
51040988	rs73445581	4.22752e-07	-1.23005	-1.51298e-10	4.64243e-05	-1.63521	-1.51298e-10	7.74169e-05	-1.60577	-1.51298e-10
51041663	rs41282359	5.31384e-07	-1.00135	-1.51298e-10	4.30285e-05	-1.71117	-1.51298e-10	7.2647e-05	-1.66936	-1.51298e-10
51042006	rs41282361	2.21259e-06	0.425084	-1.51298e-10	0.0135631	4.04208	-1.51298e-10	0.000231848	-0.508889	-1.51298e-10
51042032	rs6010025	2.70338e-07	-0.60143	-1.07573	1.53816e-05	-1.70274	-1.03712	2.55569e-05	-1.65294	-1.06112
51042034	rs6009938	2.70338e-07	-0.60143	-1.07573	1.53816e-05	-1.70274	-1.03712	2.55569e-05	-1.65294	-1.06112
51042322	rs139026351	1.8709e-06	0.257338	-1.51298e-10	0.0103136	3.76819	-1.51298e-10	0.000204202	-0.63586	-1.51298e-10
51042336	rs116947359	2.97448e-07	-1.04534	-0.536259	2.26411e-05	-1.79422	-0.559048	3.81268e-05	-1.78929	-0.524758
51042484	rs56314791	3.82717e-07	-1.32954	-1.51298e-10	4.07849e-05	-1.76472	-1.51298e-10	7.28059e-05	-1.66717	-1.51298e-10
51042861	rs9616795	2.3575e-06	0.488522	-1.51298e-10	0.0150276	4.14461	-1.51298e-10	0.00024335	-0.460469	-1.51298e-10
51043278	rs3219201	9.98058e-07	0.189609	-0.560632	0.000352958	0.823328	-0.43001	0.000464784	0.667076	-0.480473
51043617	rs41282363	4.4288e-07	-1.18354	-1.51298e-10	4.53441e-05	-1.65875	-1.51298e-10	7.54563e-05	-1.63142	-1.51298e-10
51043635	rs79047750	4.4288e-07	-1.18354	-1.51298e-10	4.53441e-05	-1.65875	-1.51298e-10	7.54563e-05	-1.63142	-1.51298e-10
51043732	rs139935871	7.08837e-07	-1.3877e-10	-0.713209	0.000110613	-1.3877e-10	-0.766992	0.000175878	-1.3877e-10	-0.785179
51044243	rs916005	2.2885e-06	0.458819	-1.51298e-10	0.0138033	4.05963	-1.51298e-10	0.000231323	-0.511155	-1.51298e-10
51044407	rs45474596	4.94105e-07	-1.07409	-1.51298e-10	4.19033e-05	-1.73767	-1.51298e-10	7.04368e-05	-1.70026	-1.51298e-10
51044495	rs73172271	4.3345e-07	-1.20506	-1.51298e-10	4.89378e-05	-1.58248	-1.51298e-10	8.31148e-05	-1.53475	-1.51298e-10
51044499	rs78122887	4.2301e-07	-1.22944	-1.51298e-10	4.82278e-05	-1.59709	-1.51298e-10	8.17814e-05	-1.55092	-1.51298e-10
51044746	rs73445583	4.21832e-07	-1.23223	-1.51298e-10	4.64787e-05	-1.63403	-1.51298e-10	7.75155e-05	-1.60449	-1.51298e-10
51044907	rs73445585	4.21832e-07	-1.23223	-1.51298e-10	4.64787e-05	-1.63403	-1.51298e-10	7.75155e-05	-1.60449	-1.51298e-10
51045190	rs1140555	2.06898e-05	2.94917	-0.288611	0.000307161	0.38922	-0.134879	0.000417366	0.285824	-0.206832
51045230	rs75465264	4.21832e-07	-1.23223	-1.51298e-10	4.64787e-05	-1.63403	-1.51298e-10	7.75155e-05	-1.60449	-1.51298e-10
51045433	rs131736	2.71247e-05	3.14443	-0.213062	0.000371101	0.496184	-0.052741	0.000502356	0.392046	-0.127708
51045480	rs131735	5.02093e-06	1.53315	-0.288611	0.000576476	1.01878	-0.134879	0.000820083	0.961267	-0.206832
51045744	rs4824114	6.76396e-06	0.840035	0.702494	8.56535e-05	-1.64364	0.620924	0.000223142	-1.1274	0.580238
51045816	rs131734	5.40338e-06	2.38609	-1.06814	0.000129801	0.482897	-1.08993	0.000138283	0.081977	-1.10765
51046091	rs5770797	1.7247e-07	-1.0139	-1.11271	1.73221e-05	-1.51689	-1.10415	3.17121e-05	-1.39198	-1.1063
51046096	rs470115	2.20362e-07	-0.769055	-1.11251	1.31735e-05	-1.78342	-1.1114	2.81057e-05	-1.50529	-1.11371
51046163	rs35826039	7.41401e-06	2.21933	-0.585038	0.000236152	0.282888	-0.291443	0.000413285	0.442274	-0.373107
51046189	rs11091008	2.34875e-07	-0.708816	-1.10897	3.07185e-05	-0.981841	-1.06633	6.34148e-05	-0.717269	-1.088
51047576	rs117860744	3.38841e-07	-1.4513	-1.51298e-10	3.94274e-05	-1.79857	-1.51298e-10	6.46969e-05	-1.78526	-1.51298e-10
51047640	rs78188508	1.09495e-07	-1.4972	-1.08376	3.43216e-05	-0.902451	-1.0348	5.86585e-05	-0.83712	-1.04612
51047901	rs73445591	3.83141e-07	-1.32843	-1.51298e-10	4.9292e-05	-1.57527	-1.51298e-10	8.25918e-05	-1.54106	-1.51298e-10
51047933	rs131733	9.19376e-06	2.86512	-1.01567	0.000136034	0.459613	-1.01974	0.000258081	0.612082	-1.01378
51048059	rs965618	3.44133e-06	1.37952	-0.512744	0.000215341	0.27119	-0.371997	0.00026418	0.0350273	-0.413366
51048087	rs74786443	2.35315e-06	0.486677	-1.51298e-10	0.0144361	4.10446	-1.51298e-10	0.000236246	-0.490095	-1.51298e-10
51048400	rs2269380	6.69564e-07	0.268177	-1.03838	0.000210735	0.850496	-0.972926	8.48393e-05	-0.521354	-0.992858
51048514	rs2269379	1.37149e-07	-1.27655	-1.07922	1.75925e-05	-1.57766	-1.0279	3.13483e-05	-1.47062	-1.03919
51048721	rs14136	1.38644e-07	-1.25856	-1.08636	2.11089e-05	-1.31472	-1.10861	4.06204e-05	-1.13732	-1.11338
51048781	rs5770941	3.85621e-06	-0.0179459	0.99855	9.97919e-05	-1.78045	0.910511	0.000210151	-1.47368	0.86654
51048812	rs9616798	7.22315e-05	5.0193	-1.1085	0.00067116	2.06113	-1.02516	0.00135664	2.30493	-1.04714
51049088	rs117802677	2.48681e-06	0.54192	-1.51298e-10	0.0157733	4.19304	-1.51298e-10	0.000246351	-0.448212	-1.51298e-10
51049217	rs112640312	2.22823e-06	0.432126	-1.51298e-10	0.0132217	4.01659	-1.51298e-10	0.000226711	-0.531295	-1.51298e-10
51050595	rs117858897	5.34185e-07	-1.3877e-10	-0.996092	8.21606e-05	-1.3877e-10	-1.06435	0.000135518	-1.3877e-10	-1.04587
51051214	rs7285093	1.96466e-07	-0.973097	-1.02325	0.000301745	1.18947	-0.952923	0.000135332	-0.0735264	-0.973716
51052379	rs140510	6.03734e-06	2.48145	-1.05256	0.00016369	0.682502	-1.05756	0.000287225	0.753778	-1.04848
51053070	rs131732	2.76483e-06	1.76166	-1.11376	1.55927e-05	-1.61982	-1.1064	4.1627e-05	-1.11436	-1.11186
51053131	rs78370373	1.47634e-07	-1.43187	-0.850231	1.87349e-05	-1.78681	-0.755831	2.84379e-05	-1.79501	-0.812241
51053719	rs131729	2.50458e-06	1.66292	-1.11388	1.53348e-05	-1.63844	-1.10447	4.07826e-05	-1.13591	-1.1108
51054043	rs60469326	3.83141e-07	-1.32843	-1.51298e-10	4.9292e-05	-1.57527	-1.51298e-10	8.25918e-05	-1.54106	-1.51298e-10
51054264	rs131728	2.25948e-06	1.55342	-1.10737	1.52943e-05	-1.66132	-1.08423	3.94233e-05	-1.18333	-1.09728
51054396	rs2334107	1.02324e-07	-1.62131	-1.02738	0.000198956	0.774676	-0.954624	8.36512e-05	-0.556259	-0.972056
51054416	rs80333775	2.47506e-07	-1.7654	-1.51298e-10	4.31834e-05	-1.70757	-1.51298e-10	6.9025e-05	-1.7205	-1.51298e-10
51054466	rs131727	4.91961e-06	2.31544	-1.09129	0.000139277	0.556502	-1.09306	0.00024344	0.625957	-1.08606
51055231	rs28871051	4.99134e-07	-1.3877e-10	-1.06396	8.6905e-05	-1.3877e-10	-1.00821	0.00013876	-1.3877e-10	-1.02222
51055585	rs9616885	1.02506e-07	-1.6161	-1.03081	0.000201973	0.794399	-0.959296	8.44336e-05	-0.542542	-0.976463
51055900	rs131724	6.84231e-06	0.997933	0.556114	7.88781e-05	-1.5642	0.459075	0.000227751	-0.944717	0.417998
51055968	rs56926656	1.71043e-07	-1.40427	-0.730653	2.12713e-05	-1.79121	-0.624455	3.20463e-05	-1.79727	-0.690519
51057111	rs131722	1.52818e-05	2.7761	-0.418522	0.000249324	0.315386	-0.269662	0.000377475	0.297135	-0.318603
51057203	rs6010030	3.6405e-07	-1.37954	-1.51298e-10	5.11867e-05	-1.53755	-1.51298e-10	8.59962e-05	-1.50067	-1.51298e-10
51057502	rs145891752	3.00126e-06	0.729952	-1.51298e-10	0.0212632	4.4917	-1.51298e-10	0.000284423	-0.304509	-1.51298e-10
51057581	rs2097226	3.37037e-06	1.3339	-0.487958	0.000429812	0.936674	-0.346355	0.000686857	0.970142	-0.392986
51057620	rs55899990	1.47556e-07	-1.25828	-1.02435	1.67084e-05	-1.62787	-1.02925	2.71043e-05	-1.61675	-1.03853
51057637	rs55982264	2.43192e-07	-1.78298	-1.51298e-10	3.96313e-05	-1.79341	-1.51298e-10	6.45425e-05	-1.78765	-1.51298e-10
51057795	rs113397237	4.15797e-07	-1.24664	-1.51298e-10	4.6848e-05	-1.62612	-1.51298e-10	7.8184e-05	-1.59591	-1.51298e-10
51057902	rs131720	7.29706e-06	0.588277	1.03011	0.000114781	-1.66088	0.930878	0.000272646	-1.20462	0.857823
51057904	rs131719	7.24343e-06	2.6878	-1.07678	0.000217489	0.988607	-1.07949	0.000330255	0.916235	-1.07134
51057923	rs131718	4.79718e-06	1.6675	-0.46855	0.000705597	1.41089	-0.32488	0.000960456	1.28461	-0.372169
51058159	rs9616886	2.48659e-06	0.541832	-1.51298e-10	0.0121418	3.93138	-1.51298e-10	0.000239005	-0.478486	-1.51298e-10
51058210	rs72260	5.14067e-06	1.75606	-0.487958	0.000752057	1.49614	-0.346355	0.00102265	1.36817	-0.392986
51058500	rs5770804	1.59401e-07	-1.09205	-1.11336	2.66272e-05	-1.12715	-1.06395	5.22332e-05	-0.914089	-1.08516
51059118	rs3091400	7.17947e-06	1.2472	0.354949	6.74553e-05	-1.51103	0.24947	0.000205652	-0.813051	0.184265
51059434	rs139905430	1.22869e-06	-0.163135	-1.51298e-10	7.83127e-05	-1.11232	-1.51298e-10	0.000139155	-1.01938	-1.51298e-10
51059483	rs76733141	2.39518e-07	-1.79821	-1.51298e-10	3.94173e-05	-1.79882	-1.51298e-10	6.41429e-05	-1.79386	-1.51298e-10
51059874	rs75395540	3.7492e-07	-1.35012	-1.51298e-10	5.00562e-05	-1.55988	-1.51298e-10	8.3966e-05	-1.52456	-1.51298e-10
51059926	rs139726974	1.94005e-06	-1.3877e-10	0.293633	0.000396498	-1.3877e-10	0.50964	0.000636898	-1.3877e-10	0.501639
51060049	rs11912237	8.015e-07	0.517146	-1.1075	1.83958e-05	-1.48698	-1.07393	2.66467e-05	-1.59017	-1.08213
51060264	rs76038028	5.24046e-07	-1.3877e-10	-1.01526	8.65175e-05	-1.3877e-10	-1.01268	0.000145508	-1.3877e-10	-0.974742
51060340	rs28642909	1.04315e-07	-1.77373	-0.855682	2.25002e-05	-1.60627	-0.753232	3.48174e-05	-1.59427	-0.810583
51060452	rs738937	1.24244e-07	-1.37639	-1.0782	1.50274e-05	-1.68189	-1.08127	2.48055e-05	-1.65698	-1.08693
51060471	rs28465220	1.04315e-07	-1.77373	-0.855682	2.25002e-05	-1.60627	-0.753232	3.48174e-05	-1.59427	-0.810583
51060491	rs9616887	2.53176e-06	0.559834	-1.51298e-10	0.0107509	3.80972	-1.51298e-10	0.000222866	-0.548401	-1.51298e-10
51060668	rs9628229	9.92687e-08	-1.79444	-0.884561	1.81255e-05	-1.78743	-0.788282	2.77627e-05	-1.79206	-0.839216
51061199	rs11704557	2.39536e-06	0.504455	-1.51298e-10	0.00986919	3.72414	-1.51298e-10	0.000214077	-0.588633	-1.51298e-10
51061827	rs73172277	1.35395e-07	-1.272	-1.09663	1.55198e-05	-1.63217	-1.09874	2.59701e-05	-1.59551	-1.10251
51062003	rs79823940	1.0357e-07	-1.77271	-0.863883	2.22589e-05	-1.60908	-0.761203	3.44488e-05	-1.59717	-0.818328
51062051	rs6009939	8.60776e-08	-1.71276	-1.10883	5.73505e-05	-0.457715	-0.966133	4.39178e-05	-1.16231	-1.01035
51062204	rs76841085	1.03862e-07	-1.76989	-0.863883	2.20965e-05	-1.61641	-0.761203	3.41896e-05	-1.60472	-0.818328
51062222	rs131717	2.28335e-06	1.28907	-0.832505	0.000199313	0.255194	-0.433345	0.000398025	0.575987	-0.544443
51062654	rs5770805	1.1884e-05	1.58666	0.519452	8.89646e-05	-1.38329	0.398495	0.000307789	-0.562966	0.337411
51062718	rs7288050	1.99144e-06	1.42198	-1.1022	5.98239e-05	-0.382504	-0.99912	0.000122081	-0.133367	-1.01692
51062832	rs8142033	1.33846e-06	1.0115	-1.08906	2.31123e-05	-1.29045	-1.04221	3.24635e-05	-1.42507	-1.04979
51062891	rs7288338	2.04087e-06	1.45279	-1.10849	5.42373e-05	-0.457322	-1.02234	0.000109044	-0.225287	-1.03793
51062938	rs5770953	8.67137e-08	-1.70685	-1.10737	5.58283e-05	-0.489742	-0.961007	4.28854e-05	-1.18956	-1.00688
51063070	rs141494339	2.32939e-06	0.476528	-1.51298e-10	0.00945105	3.68085	-1.51298e-10	0.000209792	-0.608853	-1.51298e-10
51063233	rs5741862	2.24666e-06	0.440366	-1.51298e-10	0.000108593	-0.785425	-1.51298e-10	0.000222282	-0.551025	-1.51298e-10
51063477	rs6151429	1.38433e-06	0.980723	-1.02458	2.22793e-05	-1.32749	-1.04188	3.20964e-05	-1.43773	-1.0485
51063610	rs6151428	3.21086e-07	-1.50512	-1.51298e-10	5.53801e-05	-1.45881	-1.51298e-10	9.74341e-05	-1.37579	-1.51298e-10
51063987	rs762674	2.47128e-05	2.51041	0.327832	9.98377e-05	-1.08382	0.214332	0.00042932	-0.049896	0.157127
51064039	rs743616	1.61295e-07	-1.08003	-1.11357	1.37642e-05	-1.79882	-1.05214	2.82918e-05	-1.54941	-1.06299
51064068	rs6151425	1.98588e-06	0.316984	-1.51298e-10	0.00895754	3.62722	-1.51298e-10	0.000196792	-0.672822	-1.51298e-10
51064141	rs762673	8.50917e-06	1.51798	0.25409	6.64025e-05	-1.42089	0.143591	0.000228578	-0.61104	0.0879469
51064169	rs873697	3.65256e-07	-1.37624	-1.51298e-10	5.03563e-05	-1.55391	-1.51298e-10	8.42264e-05	-1.52146	-1.51298e-10
51064186	rs6151424	2.171e-06	0.406107	-1.51298e-10	0.00847004	3.57126	-1.51298e-10	0.000199406	-0.659627	-1.51298e-10
51064239	rs6151423	1.21953e-07	-1.42595	-1.04725	3.27639e-05	-0.992699	-0.991005	6.28139e-05	-0.791348	-1.02345
51064416	rs2071421	2.41118e-06	1.61932	-1.10829	1.50479e-05	-1.68229	-1.0795	2.28049e-05	-1.74245	-1.08555
51064788	rs9616801	2.11482e-06	0.379888	-1.51298e-10	0.00813012	3.5303	-1.51298e-10	0.000195688	-0.67845	-1.51298e-10
51064818	rs762672	2.69089e-05	2.4844	0.438972	0.000110134	-1.09243	0.321091	0.000454293	-0.0978346	0.261606
51064898	rs1106788	2.61882e-06	1.70697	-1.11332	0.000147146	0.62445	-1.10606	0.000370322	1.07114	-1.11174
51064915	rs6151419	1.95514e-07	-0.888038	-1.11316	2.76787e-05	-1.03855	-1.11382	2.41869e-05	-1.65562	-1.11354
51065229	rs6151416	2.40917e-07	-1.79238	-1.51298e-10	3.9774e-05	-1.78982	-1.51298e-10	6.55905e-05	-1.77154	-1.51298e-10
51065361	rs6151415	4.39895e-07	-1.1903	-1.51298e-10	4.28639e-05	-1.715	-1.51298e-10	7.01916e-05	-1.70374	-1.51298e-10
51065524	rs6151413	2.02008e-06	0.33406	-1.51298e-10	0.000152923	-0.443094	-1.51298e-10	0.000306908	-0.228421	-1.51298e-10
51065600	rs6151412	3.9705e-07	-1.29277	-1.51298e-10	4.81479e-05	-1.59875	-1.51298e-10	8.05314e-05	-1.56632	-1.51298e-10
51066343	rs6151408	1.8968e-06	0.27109	-1.51298e-10	0.0062465	3.26675	-1.51298e-10	0.000182317	-0.749226	-1.51298e-10
51066552	rs6151406	1.58808e-07	-1.10686	-1.10228	2.73465e-05	-1.06875	-1.09569	5.6427e-05	-0.814331	-1.10769
51066699	rs6151405	2.39662e-07	-1.79761	-1.51298e-10	3.95557e-05	-1.79532	-1.51298e-10	6.49165e-05	-1.78187	-1.51298e-10
51066921	rs131715	5.49634e-07	0.0770115	-1.04459	7.86703e-05	-0.217485	-0.890279	0.000165052	0.0675843	-0.916296
51066990	rs762668	2.77239e-07	-1.72331	0.0713537	5.53478e-05	-1.66264	0.203243	0.000104858	-1.43471	0.132353
51068265	rs140125991	3.78718e-07	-1.34004	-1.51298e-10	4.61715e-05	-1.64067	-1.51298e-10	6.88041e-05	-1.72371	-1.51298e-10
51068517	rs131714	1.14185e-06	-0.479583	0.243151	4.45039e-05	-1.79657	0.119116	7.75197e-05	-1.68132	0.0768792
51068560	rs131713	4.06525e-06	2.14209	-1.10869	0.0003519	1.41274	-1.02242	0.000850751	1.81511	-1.02396
51068708	rs77715663	7.3097e-06	1.62012	-1.51298e-10	0.000429993	0.590739	-1.51298e-10	0.000883395	0.828801	-1.51298e-10
51068751	rs77841946	2.57962e-06	0.578562	-1.51298e-10	8.58441e-05	-1.0205	-1.51298e-10	0.000174833	-0.791141	-1.51298e-10
51068815	rs131712	2.5214e-06	0.535732	0.020004	4.05047e-05	-1.67849	-0.0931194	0.000100874	-1.20958	-0.131517
51069318	rs145121457	5.55796e-07	-0.956434	-1.51298e-10	6.16658e-05	-1.3513	-1.51298e-10	0.000109955	-1.2549	-1.51298e-10
51069709	rs142145605	6.97332e-06	1.57301	-1.51298e-10	0.000413398	0.55138	-1.51298e-10	0.00084767	0.78752	-1.51298e-10
51070100	rs72619591	8.90028e-07	-1.3877e-10	-0.485581	0.000207155	-1.3877e-10	-0.139561	0.000277212	-1.3877e-10	-0.330188
51070157	rs131711	3.03542e-06	0.547952	0.193317	4.78928e-05	-1.6757	0.0716361	0.000117145	-1.22179	0.0302275
51070285	rs5770957	6.58996e-07	0.156394	-0.942511	8.95117e-05	0.0325525	-1.01121	0.000107293	-0.232822	-1.04659
51070401	rs5770807	1.46974e-07	-1.40899	-0.877583	0.000129009	0.435654	-1.0488	0.000103302	-0.265899	-1.05141
51070916	rs9616892	3.81579e-07	-1.33252	-1.51298e-10	0.00018939	-0.22922	-1.51298e-10	0.000288429	-0.290523	-1.51298e-10
51071278	rs2341005	3.25812e-06	1.91427	-1.1022	0.000205119	0.950904	-1.10034	0.000633156	1.59635	-1.10061
51071367	rs2341006	2.96796e-06	1.82622	-1.10742	0.000249988	1.1415	-1.09312	0.000616443	1.56245	-1.09345
51071372	rs5770958	9.93463e-08	-1.61265	-1.06558	1.59919e-05	-1.60242	-1.09853	2.86642e-05	-1.48802	-1.11131
51071455	rs5770959	1.5324e-07	-1.25402	-0.990806	0.000180312	0.822028	-1.10037	0.000130726	0.0195058	-1.10137
51071468	rs148572989	8.27763e-07	-1.3877e-10	-0.558108	0.000189916	-1.3877e-10	-0.226446	0.000254742	-1.3877e-10	-0.41472
51071518	rs147362804	3.19342e-06	1.87532	-1.0833	0.00017954	0.804836	-1.08747	0.000374775	1.05309	-1.08173
51071555	rs79553275	8.04319e-07	-1.3877e-10	-0.586839	0.000116432	-1.3877e-10	-0.715726	0.000193018	-1.3877e-10	-0.692186
51072106	rs9628230	9.06916e-07	-1.3877e-10	-0.466784	0.000212952	-1.3877e-10	-0.111961	0.000282099	-1.3877e-10	-0.312712
51072161	rs9616802	1.509e-07	-1.27689	-0.983325	0.000171878	0.771573	-1.09782	0.00012566	-0.0224788	-1.09891
51072289	rs1003322	1.16463e-06	0.896298	-1.11297	1.46832e-05	-1.77636	-1.00996	2.23635e-05	-1.79878	-1.04876
51073032	rs141198491	2.69938e-06	-1.3877e-10	0.623944	0.000377751	-1.3877e-10	0.461204	0.00058001	-1.3877e-10	0.408075
51073084	rs79086732	1.00761e-05	1.94109	-1.51298e-10	0.000563001	0.860251	-1.51298e-10	0.0011715	1.11107	-1.51298e-10
51073266	rs5770961	1.46726e-07	-1.22468	-1.06359	0.000196071	0.919039	-1.11359	0.000140091	0.100561	-1.11324
51073461	rs131710	5.88621e-07	-0.0909497	-0.808102	1.68735e-05	-1.78187	-0.865419	3.59751e-05	-1.48797	-0.884176
51073574	rs131709	9.25868e-06	2.96913	-1.11265	0.000265323	1.15084	-1.04292	0.000633719	1.53799	-1.04135
51073757	rs190709637	5.86016e-07	-1.3877e-10	-0.903488	9.64317e-05	-1.3877e-10	-0.904195	0.000152289	-1.3877e-10	-0.929189
51073765	rs149652589	7.72507e-06	1.67539	-1.51298e-10	0.000450343	0.636981	-1.51298e-10	0.000927276	0.877281	-1.51298e-10
51073893	rs5770964	2.43637e-07	-0.714064	-1.06709	0.000196628	0.921543	-1.11326	0.000133944	0.0552275	-1.11277
51074534	rs8139925	2.68264e-07	-0.634062	-1.0508	0.00022289	1.0474	-1.11376	0.000148488	0.159382	-1.11385
51074628	rs8140041	8.07764e-08	-1.77127	-1.11387	3.93731e-05	-0.798009	-1.00194	3.41463e-05	-1.39424	-1.03008
51075397	rs151207005	1.00925e-05	1.94271	-1.51298e-10	0.000563772	0.861619	-1.51298e-10	0.00117318	1.1125	-1.51298e-10
51075403	rs7511322	1.73657e-07	-1.15722	-0.962531	0.000120699	0.411991	-1.09173	8.21076e-05	-0.453529	-1.09341
51075524	rs7511341	1.61398e-07	-1.27083	-0.922132	9.89481e-05	0.196361	-1.0748	7.06265e-05	-0.620519	-1.07705
51075638	rs9917543	8.03476e-08	-1.77689	-1.11359	3.84527e-05	-0.833432	-0.990169	3.36994e-05	-1.41664	-1.02085
51075784	rs78309468	8.51711e-06	1.773	-1.51298e-10	0.000109809	-0.774289	-1.51298e-10	0.000141991	-0.99921	-1.51298e-10
51076072	rs117163423	8.00322e-07	-0.591821	-1.51298e-10	0.000166894	-0.355668	-1.51298e-10	0.000553812	0.361854	-1.51298e-10
51076095	rs5770808	8.01698e-08	-1.7791	-1.11359	3.62831e-05	-0.891508	-0.990169	3.24955e-05	-1.45302	-1.02085
51076193	rs5770966	6.18956e-07	-0.00833701	-0.840464	1.63278e-05	-1.78566	-0.894501	3.43533e-05	-1.50617	-0.912104
51076281	rs113959305	2.54703e-07	-1.73674	-1.51298e-10	4.17541e-05	-1.74123	-1.51298e-10	6.64465e-05	-1.75857	-1.51298e-10
51076686	rs5770974	1.71981e-07	-1.16775	-0.961696	0.000120135	0.408104	-1.09252	8.25957e-05	-0.448383	-1.09263
51076753	rs12169440	8.52825e-07	-1.3877e-10	-0.52828	0.000197191	-1.3877e-10	-0.188856	0.000263396	-1.3877e-10	-0.381311
51076785	rs143421950	8.81002e-07	-1.3877e-10	-0.495775	0.000207188	-1.3877e-10	-0.139404	0.00027233	-1.3877e-10	-0.347956
51076882	rs12170720	9.1367e-07	-1.3877e-10	-0.459365	0.000216425	-1.3877e-10	-0.0957853	0.000287262	-1.3877e-10	-0.294575
51077455	rs80097620	4.90432e-07	-1.08155	-1.51298e-10	5.37989e-05	-1.48778	-1.51298e-10	7.95575e-05	-1.57849	-1.51298e-10
51078090	rs35670718	7.41978e-07	-1.3877e-10	-0.667516	0.000166874	-1.3877e-10	-0.355792	0.000226762	-1.3877e-10	-0.531069
51078251	rs4040041	6.42741e-05	3.24677	0.547305	0.000196278	-0.705025	0.511529	0.000387442	-0.542346	0.546942
51079211	rs148201653	8.91845e-06	2.92002	-1.10097	0.000158769	0.698227	-1.10381	0.00028811	0.811424	-1.10305
51079220	rs6009942	0.0423165	10.5486	-0.2647	2.19944e-05	-1.53694	-0.845299	3.34382e-05	-1.67242	-0.77285
51079221	rs6010035	0.0333678	10.3044	-0.258141	2.13269e-05	-1.57146	-0.841605	3.27943e-05	-1.69603	-0.768688
51079336	rs117066176	4.09622e-07	-1.2616	-1.51298e-10	4.12975e-05	-1.75223	-1.51298e-10	6.60078e-05	-1.7652	-1.51298e-10
51079446	rs78222150	1.21222e-07	-1.75081	-0.728395	2.19091e-05	-1.77156	-0.61457	3.48268e-05	-1.78338	-0.621201
51079527	rs78773185	1.53025e-07	-1.71903	-0.527206	3.20612e-05	-1.61688	-0.388502	5.05479e-05	-1.63555	-0.3965
51079621	rs78940284	1.05959e-07	-1.74792	-0.865858	2.34101e-05	-1.55278	-0.767082	3.60827e-05	-1.60531	-0.763852
51079733	rs76300267	5.73117e-05	4.65942	-0.979995	0.0025711	3.34724	-0.96818	0.00707158	3.88025	-0.971379
51079985	rs75126276	1.10097e-07	-1.6875	-0.887976	2.05897e-05	-1.65491	-0.793331	3.28111e-05	-1.67398	-0.790225
51080194	rs9616896	2.00429e-07	-1.0188	-0.957573	1.29429e-05	-1.79874	-1.11374	2.17836e-05	-1.76212	-1.1117
51080757	rs8138438	2.02614e-06	1.30737	-0.970318	1.56467e-05	-1.70149	-1.02128	2.57423e-05	-1.7185	-0.988332
51080760	rs134774	9.10008e-07	0.498195	-0.961576	1.48103e-05	-1.79086	-0.986849	2.45003e-05	-1.78811	-0.96818
51080980	rs79874574	4.08031e-07	-1.26549	-1.51298e-10	4.12504e-05	-1.75337	-1.51298e-10	6.59439e-05	-1.76617	-1.51298e-10
51081015	rs117166798	4.16658e-07	-1.24457	-1.51298e-10	4.15091e-05	-1.74712	-1.51298e-10	6.62963e-05	-1.76084	-1.51298e-10
51081332	rs2341007	0.0186604	10.1383	-0.673174	1.43794e-05	-1.75297	-1.05427	2.3138e-05	-1.79291	-1.02059
51081375	rs141730258	4.09622e-07	-1.2616	-1.51298e-10	4.12975e-05	-1.75223	-1.51298e-10	6.60078e-05	-1.7652	-1.51298e-10
51081933	rs148824175	4.02815e-07	-1.27836	-1.51298e-10	4.10981e-05	-1.75707	-1.51298e-10	6.57382e-05	-1.76929	-1.51298e-10
51082032	rs117983891	6.45594e-05	4.79165	-0.993142	0.00285875	3.46534	-0.980232	0.00788341	4.00428	-0.986739
51083118	rs9616897	5.03735e-07	0.0556037	-1.11039	1.86863e-05	-1.54346	-1.00178	2.6258e-05	-1.66271	-1.02429
51084017	rs148763969	6.29093e-07	-1.3877e-10	-0.832556	9.35206e-05	-1.3877e-10	-0.934848	0.000154232	-1.3877e-10	-0.916513
51084224	rs79797315	4.66537e-07	-1.1315	-1.51298e-10	4.31245e-05	-1.70894	-1.51298e-10	6.8553e-05	-1.72736	-1.51298e-10
51084405	rs7285107	3.95345e-07	-0.183214	-1.11386	1.30191e-05	-1.79464	-1.11198	2.15167e-05	-1.77242	-1.11372
51084769	rs146867969	4.62263e-07	-1.1407	-1.51298e-10	4.29799e-05	-1.7123	-1.51298e-10	6.83483e-05	-1.73035	-1.51298e-10
51085792	rs138050140	2.08899e-07	-1.55418	-0.380805	3.47988e-05	-1.72732	-0.196129	5.52774e-05	-1.73964	-0.202963
51085881	rs146197932	4.04256e-07	-1.27479	-1.51298e-10	4.11398e-05	-1.75605	-1.51298e-10	6.57945e-05	-1.76844	-1.51298e-10
51085893	rs6010037	4.66456e-07	-1.13167	-1.51298e-10	4.31217e-05	-1.709	-1.51298e-10	6.85491e-05	-1.72742	-1.51298e-10
51087027	rs13057207	0.000148523	4.63166	-1.51298e-10	0.000261822	0.0946368	-1.51298e-10	0.000308773	-0.222363	-1.51298e-10
51087247	rs117720465	4.64415e-07	-1.13606	-1.51298e-10	4.30526e-05	-1.71061	-1.51298e-10	6.84511e-05	-1.72885	-1.51298e-10
51087348	rs9616807	4.50386e-07	-1.16673	-1.51298e-10	3.94191e-05	-1.79878	-1.51298e-10	6.38356e-05	-1.79866	-1.51298e-10
51087900	rs6009944	4.62165e-07	-1.14091	-1.51298e-10	4.29766e-05	-1.71237	-1.51298e-10	6.83436e-05	-1.73042	-1.51298e-10
51088181	rs7287312	2.65096e-07	-1.69674	-1.51298e-10	5.94281e-05	-1.38826	-1.51298e-10	9.50351e-05	-1.40072	-1.51298e-10
51088775	rs188232986	1.25985e-07	-1.47116	-0.969511	1.42317e-05	-1.79205	-1.0255	2.40965e-05	-1.78618	-0.986724
51089213	rs6009945	0.0236054	10.446	-0.745832	1.4012e-05	-1.74777	-1.08534	2.22675e-05	-1.79051	-1.06133
51089576	rs146680106	3.99283e-07	-1.28716	-1.51298e-10	4.09968e-05	-1.75954	-1.51298e-10	6.56023e-05	-1.77136	-1.51298e-10
51089716	rs35205773	1.54822e-06	0.91066	-0.842632	2.25367e-05	-1.25878	-1.0991	2.88573e-05	-1.50114	-1.09147
51089994	rs5770979	2.40823e-07	-1.79277	-1.51298e-10	5.34775e-05	-1.49377	-1.51298e-10	7.91507e-05	-1.58362	-1.51298e-10
51090768	rs111977147	2.49222e-07	-1.75849	-1.51298e-10	5.18111e-05	-1.52542	-1.51298e-10	6.9769e-05	-1.70978	-1.51298e-10
51091728	rs116911147	4.12683e-07	-1.25415	-1.51298e-10	4.13889e-05	-1.75002	-1.51298e-10	6.61321e-05	-1.76332	-1.51298e-10
51091914	rs8142140	1.5507e-06	0.895966	-0.826338	2.25146e-05	-1.26337	-1.0955	2.84633e-05	-1.51869	-1.08767
51092137	rs77530146	6.18838e-07	-1.3877e-10	-0.848991	0.000100182	-1.3877e-10	-0.866037	0.000172347	-1.3877e-10	-0.805458
51092209	rs77730706	4.12683e-07	-1.25415	-1.51298e-10	4.13889e-05	-1.75002	-1.51298e-10	6.61321e-05	-1.76332	-1.51298e-10
51092945	rs113046708	4.94776e-07	-1.07273	-1.51298e-10	4.40993e-05	-1.68659	-1.51298e-10	6.99424e-05	-1.7073	-1.51298e-10
51093064	rs9616809	2.78695e-06	0.655867	-1.51298e-10	0.000122464	-0.665214	-1.51298e-10	0.000185703	-0.730822	-1.51298e-10
51093085	rs150689062	3.74028e-07	-1.3525	-1.51298e-10	4.03262e-05	-1.77603	-1.51298e-10	6.47275e-05	-1.78478	-1.51298e-10
51093122	rs6010039	4.82627e-07	-1.09759	-1.51298e-10	4.36761e-05	-1.69623	-1.51298e-10	6.93374e-05	-1.71599	-1.51298e-10
51093800	rs144299540	1.32973e-06	-1.3877e-10	-0.084106	0.000183702	-1.3877e-10	-0.259716	0.000289615	-1.3877e-10	-0.286417
51094492	rs117063829	4.14506e-07	-1.24975	-1.51298e-10	4.14438e-05	-1.74869	-1.51298e-10	6.62071e-05	-1.76218	-1.51298e-10
51094926	rs9616810	1.63821e-06	1.14967	-1.02514	2.60161e-05	-1.10992	-1.1044	3.27405e-05	-1.35734	-1.10902
51094957	rs142089296	8.76042e-07	-1.3877e-10	-0.501421	0.000126134	-1.3877e-10	-0.635682	0.00020529	-1.3877e-10	-0.630549
51095009	rs145680326	3.60038e-07	-1.39063	-1.51298e-10	3.97405e-05	-1.79066	-1.51298e-10	6.38845e-05	-1.79789	-1.51298e-10
51095107	rs114890447	3.14832e-07	-1.5248	-1.51298e-10	3.94189e-05	-1.79878	-1.51298e-10	6.38686e-05	-1.79814	-1.51298e-10
51095286	rs6009946	6.1548e-06	2.35728	-0.90913	2.96142e-05	-0.97391	-1.11087	3.54593e-05	-1.2794	-1.10718
51095309	rs6009947	4.55629e-07	-1.15516	-1.51298e-10	4.27574e-05	-1.71749	-1.51298e-10	6.80341e-05	-1.73496	-1.51298e-10
51095385	rs113446512	2.44706e-07	-1.77678	-1.51298e-10	5.73364e-05	-1.42409	-1.51298e-10	7.54874e-05	-1.631	-1.51298e-10
51095949	rs6010040	3.25725e-06	1.73734	-0.925538	2.93524e-05	-0.981079	-1.11258	3.51018e-05	-1.28623	-1.11048
51097462	rs149122548	4.5109e-07	-1.16517	-1.51298e-10	4.69151e-05	-1.62469	-1.51298e-10	9.01268e-05	-1.45375	-1.51298e-10
51098443	rs9616900	2.30988e-06	1.56639	-1.09827	1.6374e-05	-1.56673	-1.11061	2.62605e-05	-1.58396	-1.10295
51098764	rs6010042	3.27805e-06	1.72649	-0.908325	2.85524e-05	-1.00999	-1.1113	3.44841e-05	-1.30616	-1.10831
51098793	rs145709293	3.88889e-07	-1.31354	-1.51298e-10	4.07085e-05	-1.76659	-1.51298e-10	6.52201e-05	-1.7772	-1.51298e-10
51098863	rs80055960	3.70062e-07	-1.36316	-1.51298e-10	4.05895e-05	-1.76952	-1.51298e-10	6.43606e-05	-1.79047	-1.51298e-10
51099104	rs74728798	6.66461e-07	-1.3877e-10	-0.774853	0.000107331	-1.3877e-10	-0.797109	0.000186141	-1.3877e-10	-0.728465
51099133	rs6010043	0.0924696	11.9322	-0.866624	1.5269e-05	-1.63665	-1.11056	2.27664e-05	-1.72887	-1.10082
51099432	rs11912822	3.77429e-07	-1.34345	-1.51298e-10	4.08041e-05	-1.76425	-1.51298e-10	6.45486e-05	-1.78755	-1.51298e-10
51099671	rs11913876	6.14353e-06	2.37445	-0.928125	2.75886e-05	-1.04273	-1.1129	3.23928e-05	-1.36736	-1.10968
51099862	rs12484068	2.53018e-06	1.54468	-0.985469	2.44387e-05	-1.16453	-1.11233	3.02143e-05	-1.43295	-1.11371
51099874	rs8138300	5.00787e-06	2.30245	-1.06052	1.49075e-05	-1.68248	-1.08868	2.40592e-05	-1.70182	-1.07263
51100218	rs140310676	8.37409e-07	-0.546522	-1.51298e-10	6.36038e-05	-1.32036	-1.51298e-10	0.000136269	-1.04034	-1.51298e-10
51100389	rs113631121	3.55016e-07	-1.40467	-1.51298e-10	3.99281e-05	-1.78595	-1.51298e-10	6.40411e-05	-1.79545	-1.51298e-10
51100810	rs113335228	3.57574e-07	-1.39749	-1.51298e-10	3.9981e-05	-1.78463	-1.51298e-10	6.40856e-05	-1.79475	-1.51298e-10
51101899	rs10854884	1.55372e-06	1.15981	-1.08824	1.56966e-05	-1.61341	-1.10617	2.47766e-05	-1.64796	-1.09711
51101938	rs6010044	3.12475e-06	1.76766	-0.997384	2.78077e-05	-1.03682	-1.1109	3.28005e-05	-1.35142	-1.11311
51103091	rs6010045	0.247502	12.6462	-0.596087	1.71755e-05	-1.59219	-1.03735	2.57603e-05	-1.702	-1.00414
51103221	rs150488225	3.69267e-07	-1.36532	-1.51298e-10	4.08632e-05	-1.7628	-1.51298e-10	6.51752e-05	-1.77789	-1.51298e-10
51103292	rs138511532	3.57752e-07	-1.397	-1.51298e-10	4.02386e-05	-1.7782	-1.51298e-10	6.44578e-05	-1.78896	-1.51298e-10
51103692	rs8138460	1.78433e-06	1.26753	-1.05757	1.69361e-05	-1.63955	-1.00403	2.63776e-05	-1.66267	-1.01979
51103815	rs147362972	3.62623e-06	0.919114	-1.51298e-10	0.000198141	-0.18405	-1.51298e-10	0.000385172	-0.00128008	-1.51298e-10
51103817	rs137903954	3.36739e-06	0.84506	-1.51298e-10	0.00018717	-0.241013	-1.51298e-10	0.000362695	-0.0614087	-1.51298e-10
51103820	rs112566550	2.90141e-06	0.696117	-1.51298e-10	0.000167033	-0.354841	-1.51298e-10	0.000321575	-0.18174	-1.51298e-10
51103919	rs112228159	4.71532e-07	-1.12085	-1.51298e-10	4.29318e-05	-1.71342	-1.51298e-10	6.79634e-05	-1.736	-1.51298e-10
51104170	rs6010046	0.0285954	10.9085	-1.01657	1.67164e-05	-1.55742	-1.09922	2.4826e-05	-1.63665	-1.10643
51104680	rs9616906	2.02426e-06	1.42549	-1.08937	1.53693e-05	-1.69114	-1.04952	2.3975e-05	-1.71715	-1.06081
51104920	rs146554347	2.70961e-07	-1.67486	-1.51298e-10	4.72949e-05	-1.61663	-1.51298e-10	6.71515e-05	-1.74802	-1.51298e-10
51105101	rs1858756	5.14132e-06	2.37947	-1.11124	1.43324e-05	-1.71734	-1.09317	2.29839e-05	-1.72059	-1.09959
51105556	rs9616812	4.22345e-06	2.18432	-1.11274	1.47077e-05	-1.68742	-1.09724	2.35967e-05	-1.69123	-1.10263
51106555	rs117112804	4.46311e-07	-1.17582	-1.51298e-10	0.000183807	-0.259145	-1.51298e-10	0.000249026	-0.437413	-1.51298e-10
51106979	rs9616907	2.04521e-06	1.43857	-1.09215	1.52914e-05	-1.69167	-1.05407	2.38637e-05	-1.71768	-1.06494
51108072	rs68174505	6.18426e-06	2.33294	-0.88001	3.36038e-05	-0.853838	-1.10455	4.0629e-05	-1.1505	-1.09999
51108509	rs13053850	1.88104e-06	1.36033	-1.09758	1.54503e-05	-1.67205	-1.06334	2.42098e-05	-1.69493	-1.07329
51108860	rs9616908	1.99111e-06	1.41605	-1.09644	1.53138e-05	-1.68292	-1.06135	2.40162e-05	-1.70475	-1.0715
51109717	rs75265108	1.7355e-06	1.21959	-1.03738	6.74147e-05	-0.27651	-0.985657	0.00010453	-0.296686	-1.00881
51109735	rs713692	0.484343	13.6706	-0.949123	1.77319e-05	-1.48444	-1.11323	2.54467e-05	-1.60451	-1.11388
51109992	rs9628185	3.4059e-06	1.96804	-1.11161	1.54015e-05	-1.64344	-1.09513	2.48332e-05	-1.64184	-1.10095
51110524	rs36006314	2.23477e-07	-1.11791	-0.749614	2.02899e-05	-1.65462	-0.808283	2.86226e-05	-1.78689	-0.81388
51110925	rs71311698	4.07578e-05	4.44076	-1.10219	1.29581e-05	-1.79762	-1.11369	2.11077e-05	-1.79308	-1.11225
51110928	rs71311699	4.38444e-05	4.5142	-1.10264	1.2996e-05	-1.79465	-1.11374	2.11779e-05	-1.7896	-1.11242
51111103	rs80259102	3.63191e-07	-1.38191	-1.51298e-10	4.03918e-05	-1.7744	-1.51298e-10	6.46318e-05	-1.78626	-1.51298e-10
51111155	rs117452584	6.89282e-07	-1.3877e-10	-0.741184	0.000102071	-1.3877e-10	-0.847366	0.000168336	-1.3877e-10	-0.829008
51111460	rs78399651	4.84716e-07	-1.09327	-1.51298e-10	4.45714e-05	-1.67594	-1.51298e-10	7.01053e-05	-1.70497	-1.51298e-10
51111532	rs116289669	3.91364e-07	-1.3072	-1.51298e-10	4.12248e-05	-1.75399	-1.51298e-10	6.56421e-05	-1.77075	-1.51298e-10
51112019	rs118045310	7.62804e-07	-0.639834	-1.51298e-10	0.000242706	0.0188208	-1.51298e-10	0.000453539	0.162111	-1.51298e-10
51114518	rs9616911	9.35625e-07	0.619299	-1.05492	1.97203e-05	-1.49275	-0.998634	3.14169e-05	-1.4939	-1.01372
51114658	rs76982449	1.34982e-07	-1.33821	-1.03348	1.33266e-05	-1.79174	-1.09153	2.1531e-05	-1.79735	-1.08813
51114826	rs77070082	1.05964e-07	-1.59016	-1.02357	1.35347e-05	-1.78161	-1.08617	2.23269e-05	-1.76678	-1.0824
51115526	rs9616913	8.6613e-07	0.312457	-0.825256	3.29686e-05	-1.26103	-0.716446	6.43537e-05	-1.04525	-0.745327
51115575	rs13054468	8.72563e-07	0.312457	-0.817857	3.32558e-05	-1.26103	-0.707771	6.48936e-05	-1.04525	-0.736971
51115782	rs78162224	4.12684e-07	-0.792391	-0.461762	3.67224e-05	-1.43962	-0.430022	4.56616e-05	-1.70749	-0.426221
51115863	rs12484572	5.54701e-05	4.44793	-0.801161	0.000114625	0.350261	-1.08162	0.000169565	0.251018	-1.07275
51116510	rs145476981	4.81419e-07	-1.3877e-10	-1.1001	8.60277e-05	-1.3877e-10	-1.01836	0.000130589	-1.3877e-10	-1.08291
51117137	rs9616914	1.03458e-05	3.00044	-1.03294	1.58777e-05	-1.73954	-0.968569	2.55966e-05	-1.7246	-0.987914
51117580	rs9616915	1.32206e-06	0.953538	-1.04343	1.80008e-05	-1.597	-0.985617	2.85448e-05	-1.59794	-1.00556
51121416	rs7286601	5.61317e-06	2.4587	-1.10266	1.35464e-05	-1.79678	-1.07013	2.18008e-05	-1.79135	-1.08167
51121521	rs7284093	2.88607e-07	-1.61177	-1.51298e-10	4.08968e-05	-1.76198	-1.51298e-10	9.15198e-05	-1.43842	-1.51298e-10
51121561	rs9616933	2.65519e-07	-1.69515	-1.51298e-10	4.63629e-05	-1.63653	-1.51298e-10	7.18435e-05	-1.68048	-1.51298e-10
51121730	rs143896169	8.9044e-07	-1.3877e-10	-0.485119	0.000159787	-1.3877e-10	-0.399187	0.00027532	-1.3877e-10	-0.337035
51122075	rs13054275	3.83647e-07	-1.32711	-1.51298e-10	0.000176349	-0.300567	-1.51298e-10	6.63871e-05	-1.75947	-1.51298e-10
51122593	rs9616934	1.66564e-05	2.36819	0.0755277	0.000158756	-0.145157	-0.260504	0.000232373	-0.185848	-0.320777
51123101	rs139076185	8.46644e-07	-1.3877e-10	-0.535554	0.000158162	-1.3877e-10	-0.409407	0.000262393	-1.3877e-10	-0.385125
51123287	rs117641416	4.6228e-05	3.46451	-1.51298e-10	0.00241508	2.31646	-1.51298e-10	0.00537843	2.63518	-1.51298e-10
51123411	rs113604661	2.39472e-07	-1.7984	-1.51298e-10	4.4151e-05	-1.68542	-1.51298e-10	6.73414e-05	-1.7452	-1.51298e-10
51123467	rs9616815	0.000335658	6.46869	-1.02168	2.66794e-05	-1.07736	-1.11177	4.17307e-05	-1.11016	-1.11358
51123505	rs9616816	3.24789e-07	-1.06226	-0.431394	2.36185e-05	-1.78746	-0.523533	3.61786e-05	-1.78505	-0.58145
51123649	rs73174403	6.15054e-07	-0.855124	-1.51298e-10	0.000205978	-0.14526	-1.51298e-10	0.0003656	-0.0534296	-1.51298e-10
51125798	rs75558741	1.8483e-06	0.245188	-1.51298e-10	0.000103334	-0.835067	-1.51298e-10	0.000262115	-0.386186	-1.51298e-10
51125913	rs5770814	4.32073e-05	3.39693	-1.51298e-10	0.000401087	0.521149	-1.51298e-10	0.000440702	0.133398	-1.51298e-10
51126075	rs142550943	5.3129e-07	-0.690019	-0.311508	2.57493e-05	-1.65254	-0.572078	4.20263e-05	-1.59897	-0.617707
51126128	rs9616937	0.000365247	6.57078	-1.03929	0.000196154	0.583679	-0.77781	0.000270576	0.50138	-0.855797
51126202	rs9680712	1.2131e-07	-1.75548	-0.723001	1.81077e-05	-1.78945	-0.787243	2.79004e-05	-1.79844	-0.827891
51126242	rs5770988	1.40033e-07	-1.32046	-1.0145	1.57514e-05	-1.60229	-1.11381	2.34295e-05	-1.68806	-1.11291
51126799	rs7286929	1.39356e-07	-1.53686	-0.802937	4.11314e-05	-0.896951	-0.859307	6.22751e-05	-0.92824	-0.895169
51126986	rs73174406	6.56606e-07	-0.789751	-1.51298e-10	0.000224517	-0.0590789	-1.51298e-10	0.000399436	0.0350822	-1.51298e-10
51128693	rs5770815	1.66304e-07	-1.14346	-1.01956	1.36822e-05	-1.74307	-1.11387	2.1435e-05	-1.77701	-1.11293
51129324	rs13056386	6.17159e-06	2.3595	-0.908627	6.51878e-05	-0.756019	-0.539739	9.13923e-05	-0.796436	-0.643373
51130398	rs151047604	3.37121e-05	3.14878	-1.51298e-10	0.00158717	1.89668	-1.51298e-10	0.00348827	2.20219	-1.51298e-10
51131338	rs149652195	4.74834e-07	-1.3877e-10	-1.11387	7.83948e-05	-1.3877e-10	-1.11127	0.000126765	-1.3877e-10	-1.11263
51131383	rs181011610	4.90628e-07	-1.3877e-10	-1.08115	8.37319e-05	-1.3877e-10	-1.04541	0.000134136	-1.3877e-10	-1.05612
51131384	rs4428117	9.13893e-07	0.0683106	-0.527431	3.43132e-05	-1.33073	-0.606768	5.64423e-05	-1.264	-0.657747
51131736	rs6010056	9.82873e-07	0.151402	-0.537757	3.54617e-05	-1.28821	-0.616367	5.97601e-05	-1.19778	-0.666849
51133518	rs13055562	6.56952e-06	2.31255	-0.799188	5.05685e-05	-1.17931	-0.370394	6.78267e-05	-1.25146	-0.486556
51133524	rs76224556	2.80839e-07	-1.63905	-1.51298e-10	5.30791e-05	-1.50125	-1.51298e-10	0.000142731	-0.994012	-1.51298e-10
51133580	rs2341009	0.000142849	5.66613	-1.07343	1.87298e-05	-1.44957	-1.09334	2.92472e-05	-1.47773	-1.10146
51134387	rs77452243	3.07952e-06	0.755696	-1.51298e-10	0.000151027	-0.455573	-1.51298e-10	0.000415081	0.0735034	-1.51298e-10
51134650	rs118185620	4.20945e-06	1.06825	-1.51298e-10	0.000150909	-0.456351	-1.51298e-10	0.00022339	-0.546052	-1.51298e-10
51134888	rs8138473	1.43873e-07	-1.5941	-0.713805	2.07822e-05	-1.66081	-0.778124	3.10757e-05	-1.69903	-0.819511
51134993	rs8138603	8.56954e-07	0.0392094	-0.56266	3.10946e-05	-1.39651	-0.639488	5.35447e-05	-1.2857	-0.688752
51135240	rs8136450	0.000597868	7.04529	-1.021	3.10884e-05	-0.924452	-1.11174	4.85718e-05	-0.958491	-1.11344
51135384	rs73174411	2.2394e-06	1.47079	-1.03366	1.82116e-05	-1.54048	-1.03049	2.84876e-05	-1.57697	-1.02853
51135451	rs9616939	1.49671e-07	-1.57794	-0.690453	2.06501e-05	-1.68183	-0.763477	3.1306e-05	-1.71106	-0.800104
51135545	rs9616818	0.000311703	6.35624	-0.98327	3.16047e-05	-0.906582	-1.11314	4.75304e-05	-0.98254	-1.11106
51135595	rs28735993	6.42259e-06	2.29953	-0.808787	4.48445e-05	-0.747603	-0.922226	8.30295e-05	-0.599159	-0.936616
51136408	rs9616940	1.68261e-07	-1.50103	-0.650284	2.05597e-05	-1.73318	-0.716514	3.12663e-05	-1.74924	-0.763189
51136450	rs182177954	3.57099e-07	-1.39882	-1.51298e-10	0.000121526	-0.672906	-1.51298e-10	0.000185136	-0.733878	-1.51298e-10
51136646	rs9616941	1.21823e-05	2.25161	-0.120703	7.57125e-05	-0.756599	-0.389487	0.000134853	-0.607621	-0.443168
51136755	rs190286459	1.66913e-06	-1.3877e-10	0.143222	0.000219856	-1.3877e-10	-0.0800564	0.000362403	-1.3877e-10	-0.0622151
51136934	rs146782084	7.83791e-07	-1.3877e-10	-0.612692	0.000114178	-1.3877e-10	-0.735275	0.000185908	-1.3877e-10	-0.729719
51137094	rs9616942	9.31937e-06	2.02326	-0.16024	6.7315e-05	-0.830022	-0.433626	0.000117072	-0.716802	-0.475377
51137249	rs1557620	0.00145224	7.92949	-1.01771	0.000187761	0.875369	-1.11323	0.000312386	0.903092	-1.11382
51137886	rs4824116	2.53424e-07	-0.777149	-0.964623	1.6129e-05	-1.65146	-1.04095	2.48886e-05	-1.70614	-1.03442
51138354	rs2157711	2.47972e-07	-0.804213	-0.959306	1.60088e-05	-1.66163	-1.03826	2.47904e-05	-1.71416	-1.03035
51138535	rs13054536	5.5784e-07	-0.105433	-0.847329	3.83081e-05	-1.22253	-0.604835	5.50772e-05	-1.25607	-0.690167
51138753	rs1001469	0.00154304	8.00667	-1.03424	0.000195958	0.915905	-1.11103	0.000325494	0.943836	-1.11346
51139178	rs736334	1.19882e-07	-1.58747	-0.902853	1.72475e-05	-1.68348	-0.941883	2.62621e-05	-1.71228	-0.974567
51139380	rs2341010	0.000645417	7.16468	-1.06386	0.000179933	0.821452	-1.1019	0.000338757	0.978068	-1.10775
51139617	rs9616943	1.39281e-07	-1.47671	-0.863631	1.66881e-05	-1.74968	-0.908649	2.58333e-05	-1.76329	-0.940017
51139635	rs2341011	1.37896e-07	-1.4964	-0.853933	1.70075e-05	-1.74626	-0.89312	2.61552e-05	-1.7604	-0.930517
51140316	rs739365	9.12336e-08	-1.72867	-1.03474	2.48757e-05	-1.4195	-0.839633	4.1115e-05	-1.34218	-0.896418
51140398	rs75767639	1.23331e-07	-1.61165	-0.850317	1.84729e-05	-1.62069	-0.936035	3.91281e-05	-1.36456	-0.923566
51141161	rs141909966	3.30623e-07	-1.47586	-1.51298e-10	3.94209e-05	-1.79873	-1.51298e-10	6.41656e-05	-1.7935	-1.51298e-10
51141410	rs58752786	1.32016e-07	-1.64212	-0.75179	2.88249e-05	-1.57276	-0.539026	4.90893e-05	-1.44836	-0.612975
51141611	rs58484441	1.28045e-07	-1.61011	-0.814351	2.47632e-05	-1.63998	-0.623691	4.18498e-05	-1.53316	-0.687721
51142381	rs12483981	2.59082e-07	-0.820107	-0.899584	3.86335e-05	-1.23015	-0.588762	6.85651e-05	-1.05243	-0.674761
51142875	rs80117130	2.63162e-07	-1.70406	-1.51298e-10	4.82603e-05	-1.59642	-1.51298e-10	0.000112207	-1.23462	-1.51298e-10
51142979	rs73174414	9.72879e-08	-1.69176	-1.0074	1.72125e-05	-1.63679	-0.990598	2.69317e-05	-1.66116	-1.00051
51143309	rs8141844	1.74129e-06	1.29619	-1.11065	1.56549e-05	-1.61057	-1.11167	2.48315e-05	-1.62901	-1.11385
51143606	rs76179018	2.3495e-07	-0.847556	-0.969907	2.25264e-05	-1.24995	-1.10839	5.5738e-05	-0.834433	-1.09987
51144168	rs12628844	2.70207e-07	-1.00928	-0.668369	5.90456e-05	-0.935268	-0.459452	6.91539e-05	-1.20525	-0.513385
51144731	rs9968024	1.62248e-07	-1.41582	-0.771883	2.37538e-05	-1.75462	-0.55067	3.81979e-05	-1.68148	-0.63071
51145136	rs73174415	2.85157e-07	-0.558426	-1.06537	0.000107672	0.24093	-1.03487	0.000193377	0.342784	-1.03312
51145702	rs113706174	0.0185937	9.4615	-1.51298e-10	0.0239054	4.60883	-1.51298e-10	0.0314886	4.40241	-1.51298e-10
51145746	rs142356721	2.85021e-07	-0.568143	-1.05613	0.000107588	0.228463	-1.02319	0.000193189	0.330009	-1.02131
51145781	rs73174417	4.12767e-07	-1.25395	-1.51298e-10	7.95093e-05	-1.09716	-1.51298e-10	0.000145472	-0.974988	-1.51298e-10
51146139	rs5770992	2.9914e-05	3.23848	-0.209236	0.000116214	-0.336981	-0.380616	0.000224311	-0.122329	-0.419606
51146439	rs6010060	2.53559e-07	-0.674269	-1.06697	9.25518e-05	0.091576	-1.03684	0.000165974	0.189677	-1.03281
51146640	rs144913317	3.46956e-07	-1.42764	-1.51298e-10	0.000138512	-0.542075	-1.51298e-10	0.000191975	-0.697607	-1.51298e-10
51146735	rs76436676	2.23951e-06	-1.3877e-10	0.437179	0.000411727	-1.3877e-10	0.547331	0.000698046	-1.3877e-10	0.593315
51146737	rs79535986	1.60966e-06	-1.3877e-10	0.106946	0.000292339	-1.3877e-10	0.204884	0.000493173	-1.3877e-10	0.245889
51147015	rs2040487	2.25627e-07	-0.74412	-1.11383	1.43105e-05	-1.77248	-1.03956	2.43391e-05	-1.70113	-1.06175
51147735	rs147487861	4.83863e-07	-1.3877e-10	-1.09503	7.86461e-05	-1.3877e-10	-1.10807	0.000127442	-1.3877e-10	-1.10731
51148424	rs9616945	1.78128e-06	1.00919	-0.800938	3.40089e-05	-1.04561	-0.900796	5.76072e-05	-0.97948	-0.921843
51148993	rs76870387	2.42438e-07	-0.833589	-0.952499	1.98145e-05	-1.39297	-1.09365	4.12184e-05	-1.16159	-1.0745
51148995	rs9616946	1.30136e-07	-1.33035	-1.07791	1.51228e-05	-1.76866	-0.988166	2.28493e-05	-1.79254	-1.03351
51149320	rs1024374	2.4087e-07	-0.804981	-0.987595	3.14304e-05	-0.976908	-1.04835	4.83919e-05	-1.0445	-1.03114
51149420	rs118031209	4.85694e-07	-1.3877e-10	-1.09125	7.87876e-05	-1.3877e-10	-1.10627	0.000127573	-1.3877e-10	-1.10628
51149588	rs569207899	4.86366e-07	-1.3877e-10	-1.08987	7.88514e-05	-1.3877e-10	-1.10547	0.000127676	-1.3877e-10	-1.10547
51150167	rs5770819	8.4526e-08	-1.79754	-1.04224	1.80017e-05	-1.53344	-1.04912	2.80836e-05	-1.57526	-1.04453
51150382	rs17836751	1.48614e-06	-1.3877e-10	0.0271036	0.000201767	-1.3877e-10	-0.165915	0.000320986	-1.3877e-10	-0.183573
51150473	rs5770820	1.25366e-07	-1.37533	-1.07026	1.51542e-05	-1.77766	-0.977091	2.30244e-05	-1.79504	-1.02337
51150771	rs5770821	1.00683e-07	-1.70867	-0.956185	1.74237e-05	-1.63027	-0.984925	2.68363e-05	-1.67857	-0.986642
51151350	rs6009951	8.16359e-08	-1.78671	-1.08785	1.79889e-05	-1.49494	-1.08833	2.79768e-05	-1.53654	-1.08706
51151464	rs58155066	2.04178e-06	1.4135	-1.06876	1.86965e-05	-1.44091	-1.10378	3.01121e-05	-1.4547	-1.09534
51151631	rs9616947	7.88724e-08	-1.79781	-1.1112	1.40223e-05	-1.71896	-1.11342	2.2265e-05	-1.73839	-1.11356
51151642	rs144480800	2.16759e-06	0.404535	-1.51298e-10	0.000157824	-0.411551	-1.51298e-10	0.000330133	-0.155475	-1.51298e-10
51151684	rs73174419	1.60495e-06	1.15762	-1.0536	1.79966e-05	-1.48681	-1.09604	2.99391e-05	-1.47057	-1.08524
51151724	rs6010061	8.10598e-08	-1.76902	-1.11263	1.82555e-05	-1.45647	-1.1121	2.8253e-05	-1.5022	-1.11157
51152265	rs58575791	1.29734e-07	-1.39166	-1.01969	1.50017e-05	-1.6546	-1.11026	3.15295e-05	-1.40681	-1.09724
51152336	rs77189570	2.8477e-07	-1.62515	-1.51298e-10	5.38013e-05	-1.48773	-1.51298e-10	0.000130597	-1.08285	-1.51298e-10
51152554	rs9616948	2.0192e-07	-0.930852	-1.03811	3.10651e-05	-1.05694	-0.980005	0.000161427	0.10585	-0.976765
51152761	rs2106111	1.41122e-07	-1.65141	-0.675804	2.78386e-05	-1.61551	-0.531096	3.99129e-05	-1.68301	-0.585262
51153371	rs61729471	3.0693e-07	-0.775896	-0.774318	3.78055e-05	-1.06431	-0.776268	4.09436e-05	-1.42366	-0.819117
51153595	rs77869422	3.12317e-07	-1.53281	-1.51298e-10	5.65841e-05	-1.4373	-1.51298e-10	8.53715e-05	-1.50796	-1.51298e-10
51153840	rs28689705	8.26018e-08	-1.79056	-1.07224	1.86208e-05	-1.44548	-1.10328	2.88571e-05	-1.48163	-1.11098
51154982	rs76867462	8.67487e-08	-1.70124	-1.11258	3.09956e-05	-0.9254	-1.11378	5.15065e-05	-0.899518	-1.11375
51155151	rs6009953	8.96991e-08	-1.79567	-0.984702	1.87024e-05	-1.6933	-0.851084	2.5776e-05	-1.79678	-0.908751
51155446	rs78342408	6.2839e-07	-0.00901719	-0.824656	3.77148e-05	-0.999516	-0.843462	0.000112469	-0.384821	-0.847469
51155733	rs12628091	1.11638e-07	-1.4477	-1.11388	1.85591e-05	-1.44578	-1.10629	2.80932e-05	-1.51473	-1.10471
51155826	rs28688433	9.77887e-08	-1.79868	-0.895341	1.76723e-05	-1.63249	-0.968538	3.00922e-05	-1.55934	-0.991359
51156078	rs7291216	1.07281e-07	-1.55242	-1.04896	2.83453e-05	-1.1723	-0.956269	3.42078e-05	-1.42317	-0.999343
51156109	rs76239491	1.44606e-07	-1.31639	-0.986429	1.4845e-05	-1.69571	-1.07966	2.31272e-05	-1.74899	-1.06497
51156666	rs9628187	9.78912e-08	-1.58706	-1.10592	1.47487e-05	-1.67516	-1.10672	2.67909e-05	-1.56003	-1.10688
51156732	rs6010062	1.17381e-07	-1.4868	-1.0246	2.92535e-05	-1.1799	-0.917135	3.51074e-05	-1.42992	-0.966642
51156933	rs6010063	9.59306e-08	-1.65728	-1.05592	3.04604e-05	-1.08937	-0.967234	3.48392e-05	-1.39557	-1.00866
51157353	rs76161499	3.74006e-07	-1.35256	-1.51298e-10	4.15241e-05	-1.74676	-1.51298e-10	8.14198e-05	-1.55535	-1.51298e-10
51157483	rs73174424	1.02058e-07	-1.73142	-0.919868	2.39234e-05	-1.40617	-0.892002	3.56915e-05	-1.50591	-0.874146
51157531	rs79183605	1.35187e-07	-1.25866	-1.11152	1.42711e-05	-1.70192	-1.11288	2.2376e-05	-1.73322	-1.11376
51158017	rs6010065	9.69513e-08	-1.61836	-1.08427	3.13388e-05	-1.0068	-1.02137	3.53064e-05	-1.33746	-1.05344
51158301	rs117910162	3.96686e-07	-0.437775	-0.855914	2.78446e-05	-1.26945	-0.876942	8.31275e-05	-0.649372	-0.885223
51158499	rs8136930	9.43513e-08	-1.65085	-1.07896	2.96393e-05	-1.07664	-1.00729	3.38894e-05	-1.39039	-1.04148
51161019	rs5770994	2.82747e-06	1.7564	-1.0861	0.000494304	1.74866	-1.01854	0.000355705	0.967465	-1.04834
51161093	rs56207913	2.86514e-07	-0.644197	-0.97485	2.12772e-05	-1.4227	-0.992695	5.94734e-05	-0.876325	-0.993117
51161281	rs12158487	9.76579e-08	-1.58512	-1.11024	1.68952e-05	-1.55602	-1.08998	2.64583e-05	-1.59732	-1.08208
51162059	rs10451	9.43314e-08	-1.70399	-1.02603	1.95564e-05	-1.52028	-0.979443	2.59536e-05	-1.67492	-1.02374
51162098	rs7290955	3.04385e-07	-1.55854	-1.51298e-10	8.74716e-05	-1.00172	-1.51298e-10	6.39265e-05	-1.79724	-1.51298e-10
51163039	rs715584	1.25203e-07	-1.76371	-0.68319	3.54904e-05	-1.28907	-0.614697	4.3621e-05	-1.51649	-0.662943
51163138	rs715586	8.28872e-08	-1.75138	-1.10797	1.87359e-05	-1.42915	-1.11344	2.75311e-05	-1.52735	-1.11231
51163389	rs182459402	2.39784e-07	-1.79709	-1.51298e-10	4.11643e-05	-1.75546	-1.51298e-10	6.3828e-05	-1.79878	-1.51298e-10
51163910	rs192700691	1.45787e-07	-1.41575	-0.878938	1.85975e-05	-1.75524	-0.794763	2.80085e-05	-1.78161	-0.840855
51164109	rs5770995	1.17144e-07	-1.60708	-0.906348	4.13479e-05	-1.02883	-0.722177	4.41787e-05	-1.37523	-0.791502
51164115	rs5770996	1.14819e-07	-1.61192	-0.921562	4.1398e-05	-1.01347	-0.73633	4.39116e-05	-1.36451	-0.808283
51164287	rs6009957	9.72443e-08	-1.77762	-0.921991	1.91186e-05	-1.68589	-0.836473	2.62247e-05	-1.78142	-0.906845
51165390	rs76268556	1.60275e-07	-1.13274	-1.0672	1.78878e-05	-1.60286	-0.986051	2.61228e-05	-1.67993	-1.01223
51165664	rs8137951	1.0665e-07	-1.70088	-0.906401	2.24059e-05	-1.54154	-0.822164	2.88512e-05	-1.69651	-0.896309
51166602	rs182659674	4.81269e-07	-1.3877e-10	-1.10041	7.98489e-05	-1.3877e-10	-1.09289	0.000128029	-1.3877e-10	-1.10271
51167604	rs150488734	3.35701e-07	-1.46061	-1.51298e-10	6.35093e-05	-1.32184	-1.51298e-10	9.46752e-05	-1.40452	-1.51298e-10
51169045	rs8140772	1.49201e-07	-1.25371	-1.01783	1.515e-05	-1.66021	-1.09482	2.33792e-05	-1.72087	-1.08226
51171497	rs2301584	5.84244e-07	-0.0258662	-0.88065	2.60936e-05	-1.25919	-0.952151	4.01819e-05	-1.28599	-0.975565
51171667	rs41281537	1.57419e-07	-1.21161	-1.00631	1.55562e-05	-1.63859	-1.08998	2.38879e-05	-1.70446	-1.07713
51171693	rs756638	9.15956e-08	-1.6835	-1.07595	1.30744e-05	-1.78849	-1.11388	2.24736e-05	-1.73159	-1.11103
51171783	rs115712102	6.26812e-07	-0.836187	-1.51298e-10	5.61821e-05	-1.44443	-1.51298e-10	9.48406e-05	-1.40277	-1.51298e-10
51172460	rs5770824	1.77322e-07	-1.27598	-0.822888	1.71026e-05	-1.64478	-0.989018	2.68017e-05	-1.71109	-0.955411
51173041	rs79725623	5.26919e-07	-1.00979	-1.51298e-10	3.945e-05	-1.798	-1.51298e-10	6.39092e-05	-1.79751	-1.51298e-10
51173542	rs4824147	2.86961e-07	-1.61749	-1.51298e-10	6.52378e-05	-1.29499	-1.51298e-10	9.71183e-05	-1.37904	-1.51298e-10
51174048	rs9628245	9.56502e-08	-1.78871	-0.927427	1.861e-05	-1.71731	-0.832018	2.79706e-05	-1.75703	-0.866788
51174331	rs5770825	9.21705e-08	-1.79008	-0.963115	2.64451e-05	-1.37634	-0.821622	4.58763e-05	-1.28213	-0.846891
51174662	rs1858748	8.45418e-08	-1.73169	-1.1079	1.47546e-05	-1.7063	-1.07517	2.18255e-05	-1.79299	-1.0789
51174939	rs73174435	3.02412e-07	-1.56505	-1.51298e-10	5.62843e-05	-1.44261	-1.51298e-10	8.57494e-05	-1.50354	-1.51298e-10
51175626	rs3810648	1.09769e-07	-1.60019	-0.97827	1.62565e-05	-1.74381	-0.940728	2.4582e-05	-1.77795	-0.975009
51176164	rs76593947	2.98879e-06	0.72579	-1.51298e-10	0.000229421	-0.0374728	-1.51298e-10	0.000389409	0.00966074	-1.51298e-10
51176288	rs75519438	1.5095e-06	-1.3877e-10	0.0426973	0.000270974	-1.3877e-10	0.128994	0.000404389	-1.3877e-10	0.0474058
51176664	rs145373249	4.81623e-07	-1.3877e-10	-1.09967	7.89492e-05	-1.3877e-10	-1.10422	0.000128894	-1.3877e-10	-1.09598
51176734	rs79314756	1.7345e-06	-1.3877e-10	0.181642	0.00030816	-1.3877e-10	0.257591	0.000441342	-1.3877e-10	0.13485
51177022	rs77216309	1.20109e-07	-1.51785	-0.970578	1.44993e-05	-1.79767	-1.00126	2.47417e-05	-1.73383	-1.01265
51177257	rs73174437	6.95507e-05	3.87298	-1.51298e-10	0.00560017	3.15752	-1.51298e-10	0.0255607	4.19384	-1.51298e-10
51178090	rs2285395	9.48431e-08	-1.63729	-1.08732	1.4132e-05	-1.75608	-1.06851	2.18844e-05	-1.78549	-1.08371
51178607	rs6010067	1.75068e-07	-1.51477	-0.596888	1.73082e-05	-1.76623	-0.855617	2.84586e-05	-1.78526	-0.82126
51180327	rs181184416	1.51396e-06	-1.3877e-10	0.0456461	0.000323229	-1.3877e-10	0.305332	0.000497936	-1.3877e-10	0.255501
51180501	rs5770999	2.43052e-07	-1.34661	-0.43695	2.54516e-05	-1.79797	-0.438282	4.28628e-05	-1.73288	-0.464088
51180987	rs183029053	4.77804e-07	-1.3877e-10	-1.10763	8.3174e-05	-1.3877e-10	-1.05209	0.000133086	-1.3877e-10	-1.06398
51181443	rs141891250	2.81884e-06	-1.3877e-10	0.667246	0.000590871	-1.3877e-10	0.908568	0.000957192	-1.3877e-10	0.909033
51181759	rs13056621	4.96774e-06	2.34739	-1.1135	0.000104726	0.275116	-1.0968	0.000151962	0.170004	-1.10135
51181919	rs9616825	5.48588e-07	-0.569601	-0.399886	4.28282e-05	-1.28982	-0.42601	8.49648e-05	-1.06341	-0.449324
51181986	rs6010073	1.95949e-07	-1.04524	-0.953736	3.63986e-05	-0.93968	-0.938819	8.17984e-05	-0.600494	-0.950219
51182090	rs28516879	3.89408e-07	-0.198422	-1.11378	2.87776e-05	-1.00109	-1.11235	6.92435e-05	-0.603789	-1.11355
51182399	rs56238942	9.69173e-08	-1.73839	-0.964586	1.6703e-05	-1.73725	-0.920198	2.8456e-05	-1.65321	-0.953404
51182485	rs6009961	2.51585e-07	-1.32575	-0.423306	2.61199e-05	-1.77954	-0.430795	4.52802e-05	-1.67705	-0.465054
51183935	rs3788733	2.63508e-07	-0.592095	-1.11066	2.24971e-05	-1.24629	-1.11336	5.14824e-05	-0.902001	-1.11173
51185848	rs3865764	0.00240247	7.41518	-1.51298e-10	0.00646856	3.30168	-1.51298e-10	0.00816468	3.0526	-1.51298e-10
51186143	rs2879914	1.62076e-07	-1.52883	-0.65994	2.24915e-05	-1.70716	-0.652731	3.38509e-05	-1.76928	-0.663723
51186228	rs3865766	1.51755e-07	-1.66379	-0.590781	2.47447e-05	-1.71463	-0.549791	3.64433e-05	-1.78391	-0.575303
51186276	rs8135434	1.02754e-07	-1.64182	-1.00268	1.55433e-05	-1.7702	-0.959203	2.39997e-05	-1.79635	-0.98058
51187440	rs113391741	4.28506e-07	-0.114647	-1.10188	2.84111e-05	-1.01809	-1.10816	7.68414e-05	-0.509172	-1.10406
51187573	rs113267916	4.05629e-07	-0.169785	-1.10161	2.73734e-05	-1.05548	-1.10798	7.32441e-05	-0.557363	-1.10381
51187898	rs117315907	4.05956e-07	-0.169785	-1.1008	2.73889e-05	-1.05548	-1.10741	7.32977e-05	-0.557363	-1.10308
51188318	rs117000254	4.09676e-07	-0.160346	-1.10112	2.7558e-05	-1.0491	-1.10764	7.38829e-05	-0.549122	-1.10337
51188319	rs139620215	6.54205e-07	-0.793414	-1.51298e-10	9.44062e-05	-0.925423	-1.51298e-10	0.000181445	-0.754021	-1.51298e-10
51192586	rs5771006	7.86171e-08	-1.79881	-1.11343	1.47933e-05	-1.66953	-1.10932	2.33608e-05	-1.70263	-1.10128
51192880	rs60365055	5.9916e-07	-1.3877e-10	-0.881306	0.000107499	-1.3877e-10	-0.795544	0.000177245	-1.3877e-10	-0.77744
51193227	rs34608236	1.11989e-07	-1.44555	-1.11288	1.47303e-05	-1.66984	-1.11329	2.65287e-05	-1.56315	-1.11359
51193629	rs142680588	3.47743e-07	-0.328217	-1.09715	2.43105e-05	-1.17734	-1.10478	6.21585e-05	-0.725543	-1.09974
51194431	rs191129318	7.09369e-07	-1.3877e-10	-0.712459	0.000136081	-1.3877e-10	-0.559777	0.000207835	-1.3877e-10	-0.618227
51195104	rs12628265	5.16206e-07	-1.3877e-10	-1.03033	7.95993e-05	-1.3877e-10	-1.09602	0.000130009	-1.3877e-10	-1.08737
51195550	rs148968329	6.18697e-07	0.240166	-1.08939	3.53042e-05	-0.810913	-1.09811	9.62782e-05	-0.293813	-1.09392
51195728	rs5771007	4.74843e-07	-1.3877e-10	-1.11385	7.8517e-05	-1.3877e-10	-1.10971	0.000127203	-1.3877e-10	-1.10919
51196164	rs8136603	9.38593e-08	-1.62137	-1.11367	1.34262e-05	-1.76327	-1.11255	2.1133e-05	-1.79192	-1.11221
51196296	rs9616961	4.8179e-07	-0.00333101	-1.096	2.96974e-05	-0.978051	-1.10392	7.78184e-05	-0.50192	-1.09867
51196922	rs181629058	2.39506e-07	-1.79826	-1.51298e-10	3.94185e-05	-1.79879	-1.51298e-10	6.77475e-05	-1.73918	-1.51298e-10
51197214	rs58895294	8.80229e-07	-0.496652	-1.51298e-10	9.45989e-05	-0.923383	-1.51298e-10	0.000155977	-0.905261	-1.51298e-10
51197266	rs61290853	1.08074e-07	-1.77137	-0.822649	2.76196e-05	-1.36536	-0.789141	3.90548e-05	-1.45321	-0.836797
51197576	rs147713773	5.32176e-07	0.0956357	-1.0955	3.15953e-05	-0.914839	-1.10518	8.14306e-05	-0.457176	-1.09804
51197602	rs187225588	1.46467e-07	-1.6613	-0.628731	2.11675e-05	-1.77864	-0.641923	3.21348e-05	-1.79763	-0.687396
51198027	rs34939255	7.91069e-08	-1.79768	-1.10836	1.35816e-05	-1.76739	-1.09692	2.28992e-05	-1.72507	-1.09879
51198569	rs142671391	8.35368e-08	-1.7377	-1.11385	1.29841e-05	-1.79861	-1.11069	2.1205e-05	-1.79055	-1.11018
51198906	rs6010079	3.95087e-07	-0.198365	-1.09937	2.51166e-05	-1.14164	-1.10786	6.10629e-05	-0.739722	-1.10334
51202748	rs9616963	5.19952e-07	0.0798123	-1.10291	2.94825e-05	-0.979183	-1.11005	7.45667e-05	-0.53695	-1.10633
51208537	rs72619593	1.45453e-07	-1.71863	-0.578351	2.23119e-05	-1.72653	-0.641382	3.17658e-05	-1.75335	-0.743231
51208568	rs148425445	8.84677e-08	-1.68197	-1.11223	1.32087e-05	-1.78518	-1.10697	2.11264e-05	-1.79875	-1.10569
51210289	rs112565862	1.48691e-07	-1.294	-0.980957	6.62346e-05	-0.217575	-1.06225	6.98191e-05	-0.671313	-1.03775
51211031	rs9616968	3.93917e-07	-0.195003	-1.10569	2.54706e-05	-1.1416	-1.09391	6.34107e-05	-0.704842	-1.1005
51211106	rs9628250	8.54013e-08	-1.76933	-1.06015	1.54093e-05	-1.6545	-1.08356	2.72228e-05	-1.57176	-1.07916
51211392	rs3888396	1.10851e-07	-1.47165	-1.09699	4.16998e-05	-0.630226	-1.11231	4.58168e-05	-1.01873	-1.11159
51211757	rs117394887	6.05806e-07	-1.3877e-10	-0.870276	9.39846e-05	-1.3877e-10	-0.929898	0.000149541	-1.3877e-10	-0.947399
51212614	rs142823097	2.60871e-07	-1.71281	-1.51298e-10	5.06767e-05	-1.54756	-1.51298e-10	7.19339e-05	-1.67922	-1.51298e-10
51212875	rs2238837	9.05834e-08	-1.79882	-0.971748	2.4529e-05	-1.29314	-0.980034	3.3725e-05	-1.44237	-0.994365
51213274	rs146806195	5.10297e-07	-1.3877e-10	-1.04184	9.00809e-05	-1.3877e-10	-0.972322	0.000140465	-1.3877e-10	-1.01001
51213613	rs34726907	1.66573e-07	-1.07698	-1.08443	1.99306e-05	-1.3963	-1.08447	4.55094e-05	-1.04325	-1.0938
51216564	rs9616970	1.77109e-07	-1.02169	-1.07838	2.27858e-05	-1.2705	-1.0764	5.52049e-05	-0.854866	-1.08905
51217954	rs9616974	5.2882e-07	0.0722826	-1.07847	3.25148e-05	-0.933821	-1.05751	7.76698e-05	-0.531295	-1.07121
51218224	rs9616975	5.19283e-07	0.0555188	-1.07991	3.27925e-05	-0.923501	-1.05933	7.90626e-05	-0.511943	-1.07279
51218377	rs2519461	5.62789e-07	0.139083	-1.08301	3.46031e-05	-0.8658	-1.06329	8.44858e-05	-0.442176	-1.07621
51219006	rs28729663	1.97763e-07	-0.876646	-1.11312	2.12938e-05	-1.30075	-1.11386	5.14735e-05	-0.900915	-1.11299
51219387	rs9616832	6.48285e-07	0.297146	-1.09965	3.64346e-05	-0.791037	-1.08648	9.6223e-05	-0.291206	-1.0971
51219704	rs147475742	4.44984e-07	-0.0661714	-1.11263	4.94295e-05	-0.465768	-1.10671	9.44476e-05	-0.29594	-1.11099
51220517	rs9616980	5.10601e-07	-1.04125	-1.51298e-10	9.31919e-05	-0.938369	-1.51298e-10	0.000163702	-0.856921	-1.51298e-10
51221731	rs115055839	5.65387e-07	0.110861	-1.05019	3.53314e-05	-0.88535	-1.02291	8.55101e-05	-0.465772	-1.04056
51221835	rs4330207	4.7509e-07	-1.3877e-10	-1.11333	7.84006e-05	-1.3877e-10	-1.1112	0.000127029	-1.3877e-10	-1.11056
51222100	rs114553188	8.42606e-08	-1.73224	-1.11068	1.29563e-05	-1.79821	-1.11324	2.10943e-05	-1.79211	-1.11386
51223637	rs375798137	8.30054e-08	-1.74599	-1.11194	1.29423e-05	-1.79881	-1.11372	2.12095e-05	-1.7867	-1.11382
51229805	rs9616985	4.93889e-07	-0.0499108	-1.02461	3.25459e-05	-0.995453	-0.994925	7.64615e-05	-0.599514	-1.01867
51234048	rs141330630	5.89161e-07	-1.3877e-10	-0.898136	9.10701e-05	-1.3877e-10	-0.961401	0.000145275	-1.3877e-10	-0.976339
51237063	rs3896457	1.56017e-07	-1.72365	-0.503223	2.96818e-05	-1.58614	-0.496354	4.22615e-05	-1.67307	-0.538023
```
