## Supplementary material for "Characterization of shared and ancestry-specific signals driving complex traits using multi-ancestry fine-mapping": susiex_nc3.cs80.summary

```
# chr22:50609735-51609735
CS_ID	CS_LENGTH	CS_PURITY	MAX_PIP_SNP	BP	REF_ALLELE	ALT_ALLELE	REF_FRQ	BETA	SE	-LOG10P	MAX_PIP	POST-HOC_PROB_POP1	POST-HOC_PROB_POP2
1	3	0.959448	rs713692	51109735	A,A	G,G	0.294235,0.494048	0.0258506,0.00443484	0.00433873,0.00854996	8.59318,0.218983	0.484343	0.998333	0.310238
2	26	0.00209202	rs58111256	50981043	T,T	C,C	0.946322,0.914682	0.0408719,-0.0109814	0.00877248,0.015302	5.49813,0.325161	0.181132	0.760412	0.366323
3	215	0	rs140693299	50765842	T,T	G,G	0.909543,0.814484	0.0240613,0.0185005	0.00689297,0.0109969	3.31717,1.03384	0.0541007	0.586813	0.452679
```
